## Supplementary Material 4 for "De novo Powered Air-Purifying Respirator Design and Fabrication for Pandemic Response": i2chelper.h

```
/*
 *  Copyright (c) 2015-2018, Sensirion AG <joahnnes.winkelmann@sensirion.com>
 *  All rights reserved.
 *
 *  Redistribution and use in source and binary forms, with or without
 *  modification, are permitted provided that the following conditions are met:
 *      * Redistributions of source code must retain the above copyright
 *        notice, this list of conditions and the following disclaimer.
 *      * Redistributions in binary form must reproduce the above copyright
 *        notice, this list of conditions and the following disclaimer in the
 *        documentation and/or other materials provided with the distribution.
 *      * Neither the name of the Sensirion AG nor the names of its
 *        contributors may be used to endorse or promote products derived
 *        from this software without specific prior written permission.
 *
 *  THIS SOFTWARE IS PROVIDED BY THE COPYRIGHT HOLDERS AND CONTRIBUTORS "AS IS"
 *  AND ANY EXPRESS OR IMPLIED WARRANTIES, INCLUDING, BUT NOT LIMITED TO, THE
 *  IMPLIED WARRANTIES OF MERCHANTABILITY AND FITNESS FOR A PARTICULAR PURPOSE
 *  ARE DISCLAIMED. IN NO EVENT SHALL <COPYRIGHT HOLDER> BE LIABLE FOR ANY
 *  DIRECT, INDIRECT, INCIDENTAL, SPECIAL, EXEMPLARY, OR CONSEQUENTIAL DAMAGES
 *  (INCLUDING, BUT NOT LIMITED TO, PROCUREMENT OF SUBSTITUTE GOODS OR SERVICES;
 *  LOSS OF USE, DATA, OR PROFITS; OR BUSINESS INTERRUPTION) HOWEVER CAUSED AND
 *  ON ANY THEORY OF LIABILITY, WHETHER IN CONTRACT, STRICT LIABILITY, OR TORT
 *  (INCLUDING NEGLIGENCE OR OTHERWISE) ARISING IN ANY WAY OUT OF THE USE OF
 *  THIS SOFTWARE, EVEN IF ADVISED OF THE POSSIBILITY OF SUCH DAMAGE.
*/
#ifndef __SDP_I2C_HELPER
#define __SDP_I2C_HELPER

#include <stdint.h>

class I2CHelper
{
public:
    static int8_t i2c_write(uint8_t addr, const uint8_t* data, uint16_t count, bool appendCrc=false);
    static int8_t i2c_read(uint8_t addr, uint8_t* data, uint16_t count);
    static uint8_t crc8(const uint8_t* data, uint8_t len);
};

#endif /* __SCD_I2C_HELPER */
```
