## Supplementary Material 4 for "De novo Powered Air-Purifying Respirator Design and Fabrication for Pandemic Response": keywords.txt

```
#######################################
# Syntax Coloring Map For arduino-scd
#######################################

#######################################
# Datatypes (KEYWORD1)
#######################################

SDP3XSensor	KEYWORD1
SDP8XXSensor	KEYWORD1

#######################################
# Methods and Functions (KEYWORD2)
#######################################

init	KEYWORD2
readSample	KEYWORD2
getDifferentialPressure		KEYWORD2
getHumidity	KEYWORD2
getTemperature	KEYWORD2

#######################################
# Instances (KEYWORD2)
#######################################

#######################################
# Constants (LITERAL1)
#######################################
```
