## Supplementary Material 4 for "De novo Powered Air-Purifying Respirator Design and Fabrication for Pandemic Response": library.properties

```
name=arduino-sdp
version=0.0.6
author=Johannes Winkelmann
maintainer=Johannes Winkelmann <jwi@sensirion.com>
sentence=Support for Sensirion's Differential Pressure sensors
paragraph=Supported sensors: SDP3x, SDP8xx
category=Sensors
url=https://developer.sensirion.com
architectures=*
includes=sdpsensor.h
```
