## Supplementary Material 4 for "De novo Powered Air-Purifying Respirator Design and Fabrication for Pandemic Response": keywords.txt

```
#######################################
# Syntax Coloring Map SoftPWM
#######################################
#######################################
# Datatypes (KEYWORD1)
#######################################
Palatis	KEYWORD1
SoftPWM	KEYWORD1
#######################################
# Methods and Functions (KEYWORD2)
#######################################
begin	KEYWORD2
set	KEYWORD2
size	KEYWORD2
PWMlevels	KEYWORD2
allOff	KEYWORD2
update	KEYWORD2
printInterruptLoad	KEYWORD2

#######################################
# Constants (LITERAL1)
#######################################
SOFTPWM_DEFINE_PINMODE	LITERAL1
SOFTPWM_DEFINE_CHANNEL	LITERAL1
SOFTPWM_DEFINE_CHANNEL_INVERT	LITERAL1
SOFTPWM_DEFINE_OBJECT_WITH_PWM_LEVELS	LITERAL1
SOFTPWM_DEFINE_OBJECT	LITERAL1
SOFTPWM_DEFINE_EXTERN_OBJECT_WITH_PWM_LEVELS	LITERAL1
SOFTPWM_DEFINE_EXTERN_OBJECT	LITERAL1
SOFTPWM_OUTPUT_DELAY	LITERAL1
```
