## Supplementary Material 4 for "De novo Powered Air-Purifying Respirator Design and Fabrication for Pandemic Response": library.properties

```
name=arduino-softpwm
version=1.0.1
author=Victor Tseng <palatis@gmail.com>
maintainer=Victor Tseng <palatis@gmail.com>
sentence=Software PWM library for Arduino.
paragraph=Provides PWM on any pin.
category=Signal Input/Output
url=https://github.com/Palatis/arduino-softpwm
architectures=avr
```
