## Supplementary Material 4 for "De novo Powered Air-Purifying Respirator Design and Fabrication for Pandemic Response": Filter Adapter.step

```
ISO-10303-21;
HEADER;
/* Generated by software containing ST-Developer
 * from STEP Tools, Inc. (www.steptools.com) 
 */

FILE_DESCRIPTION(
/* description */ (''),
/* implementation_level */ '2;1');

FILE_NAME(
/* name */ 
'C:/Users/ferro/Desktop/MIT PAPR/Threaded filter adapter.step',
/* time_stamp */ '2020-10-05T17:09:29-04:00',
/* author */ (''),
/* organization */ (''),
/* preprocessor_version */ 'ST-DEVELOPER v18.1',
/* originating_system */ 'Autodesk Translation Framework v9.3.0.1241',
/* authorisation */ '');

FILE_SCHEMA (('AUTOMOTIVE_DESIGN { 1 0 10303 214 3 1 1 }'));
ENDSEC;

DATA;
#10=MECHANICAL_DESIGN_GEOMETRIC_PRESENTATION_REPRESENTATION('',(#17),#4012);
#11=ITEM_DEFINED_TRANSFORMATION($,$,#413,#457);
#12=(
REPRESENTATION_RELATIONSHIP($,$,#4023,#4022)
REPRESENTATION_RELATIONSHIP_WITH_TRANSFORMATION(#11)
SHAPE_REPRESENTATION_RELATIONSHIP()
);
#13=CONTEXT_DEPENDENT_SHAPE_REPRESENTATION(#12,#4021);
#14=NEXT_ASSEMBLY_USAGE_OCCURRENCE('nato-filter adapter:1',
'nato-filter adapter:1','nato-filter adapter:1',#4025,#4026,
'nato-filter adapter:1');
#15=SHAPE_REPRESENTATION_RELATIONSHIP('SRR','None',#4023,#16);
#16=ADVANCED_BREP_SHAPE_REPRESENTATION('',(#18),#4011);
#17=STYLED_ITEM('',(#4036),#18);
#18=MANIFOLD_SOLID_BREP('Body1',#399);
#19=CONICAL_SURFACE('',#449,25.9465329931076,0.0383972435438752);
#20=CONICAL_SURFACE('',#456,17.213,0.10471975511966);
#21=TOROIDAL_SURFACE('',#432,29.507,3.);
#22=TOROIDAL_SURFACE('',#444,23.065626287936,6.5);
#23=TOROIDAL_SURFACE('',#454,24.0454155515643,1.5);
#24=ELLIPSE('',#421,16.8825969588123,14.7173574985328);
#25=ELLIPSE('',#423,16.6026657456346,14.2289626500396);
#26=ELLIPSE('',#427,15.5384022075834,13.1144679528093);
#27=ELLIPSE('',#428,15.5200404146393,13.1380017404908);
#28=B_SPLINE_SURFACE_WITH_KNOTS('',3,3,((#628,#629,#630,#631,#632,#633,
#634,#635,#636,#637,#638,#639,#640,#641,#642,#643,#644),(#645,#646,#647,
#648,#649,#650,#651,#652,#653,#654,#655,#656,#657,#658,#659,#660,#661),
(#662,#663,#664,#665,#666,#667,#668,#669,#670,#671,#672,#673,#674,#675,
#676,#677,#678),(#679,#680,#681,#682,#683,#684,#685,#686,#687,#688,#689,
#690,#691,#692,#693,#694,#695),(#696,#697,#698,#699,#700,#701,#702,#703,
#704,#705,#706,#707,#708,#709,#710,#711,#712),(#713,#714,#715,#716,#717,
#718,#719,#720,#721,#722,#723,#724,#725,#726,#727,#728,#729),(#730,#731,
#732,#733,#734,#735,#736,#737,#738,#739,#740,#741,#742,#743,#744,#745,#746)),
 .UNSPECIFIED.,.F.,.F.,.F.,(4,1,1,1,4),(4,1,1,1,1,1,1,1,1,1,1,1,1,1,4),
(0.,0.285714285714286,0.571428571428571,0.785714285714286,1.00009550950281),
(0.0266136210710629,0.78056670709558,1.53442428361729,2.288281860139,3.04213943666071,
3.54471115434185,4.54985458970412,5.05242630738526,6.05756974274754,6.56014146042868,
7.56528489579096,8.0678566134721,9.07300004883438,9.82685762535608,10.5808054724279),
 .UNSPECIFIED.);
#29=B_SPLINE_SURFACE_WITH_KNOTS('',3,3,((#1096,#1097,#1098,#1099,#1100,
#1101,#1102),(#1103,#1104,#1105,#1106,#1107,#1108,#1109),(#1110,#1111,#1112,
#1113,#1114,#1115,#1116),(#1117,#1118,#1119,#1120,#1121,#1122,#1123),(#1124,
#1125,#1126,#1127,#1128,#1129,#1130),(#1131,#1132,#1133,#1134,#1135,#1136,
#1137),(#1138,#1139,#1140,#1141,#1142,#1143,#1144)),.UNSPECIFIED.,.F.,.F.,
 .F.,(4,1,1,1,4),(4,1,1,1,4),(0.,0.285714285714286,0.571428571428571,0.785714285714286,
1.00048124582141),(-0.00904075686049965,0.163470507198033,0.508493035315097,
0.853515563432162,1.19853809154923),.UNSPECIFIED.);
#30=B_SPLINE_SURFACE_WITH_KNOTS('',3,3,((#1323,#1324,#1325,#1326,#1327,
#1328,#1329,#1330,#1331,#1332),(#1333,#1334,#1335,#1336,#1337,#1338,#1339,
#1340,#1341,#1342),(#1343,#1344,#1345,#1346,#1347,#1348,#1349,#1350,#1351,
#1352),(#1353,#1354,#1355,#1356,#1357,#1358,#1359,#1360,#1361,#1362),(#1363,
#1364,#1365,#1366,#1367,#1368,#1369,#1370,#1371,#1372),(#1373,#1374,#1375,
#1376,#1377,#1378,#1379,#1380,#1381,#1382),(#1383,#1384,#1385,#1386,#1387,
#1388,#1389,#1390,#1391,#1392)),.UNSPECIFIED.,.F.,.F.,.F.,(4,1,1,1,4),(4,
1,1,1,1,1,1,4),(0.,0.285714285714286,0.571428571428571,0.785714285714286,
1.),(-0.0290048481508045,0.81494010905684,1.65888506626448,2.50283002347213,
3.34677498067977,4.19071993788742,5.03466489509506,5.8786098523027),
 .UNSPECIFIED.);
#31=B_SPLINE_SURFACE_WITH_KNOTS('',3,3,((#1407,#1408,#1409,#1410,#1411,
#1412,#1413,#1414,#1415,#1416),(#1417,#1418,#1419,#1420,#1421,#1422,#1423,
#1424,#1425,#1426),(#1427,#1428,#1429,#1430,#1431,#1432,#1433,#1434,#1435,
#1436),(#1437,#1438,#1439,#1440,#1441,#1442,#1443,#1444,#1445,#1446),(#1447,
#1448,#1449,#1450,#1451,#1452,#1453,#1454,#1455,#1456)),.UNSPECIFIED.,.F.,
 .F.,.F.,(4,1,4),(4,1,1,1,1,1,1,4),(0.,0.571428571428571,1.),(0.,0.843944068116142,
1.68788813623228,2.53183220434843,3.37577627246457,4.21972034058071,5.06366440869685,
5.907608476813),.UNSPECIFIED.);
#32=B_SPLINE_SURFACE_WITH_KNOTS('',3,3,((#1488,#1489,#1490,#1491,#1492,
#1493,#1494,#1495,#1496,#1497,#1498,#1499,#1500,#1501,#1502,#1503,#1504,
#1505,#1506,#1507,#1508,#1509,#1510,#1511,#1512,#1513,#1514,#1515,#1516,
#1517,#1518,#1519,#1520,#1521,#1522,#1523,#1524,#1525,#1526,#1527,#1528,
#1529,#1530,#1531,#1532,#1533,#1534,#1535,#1536,#1537,#1538,#1539,#1540,
#1541,#1542,#1543,#1544,#1545,#1546,#1547,#1548,#1549,#1550,#1551,#1552,
#1553,#1554,#1555,#1556,#1557,#1558,#1559,#1560,#1561,#1562,#1563,#1564,
#1565,#1566),(#1567,#1568,#1569,#1570,#1571,#1572,#1573,#1574,#1575,#1576,
#1577,#1578,#1579,#1580,#1581,#1582,#1583,#1584,#1585,#1586,#1587,#1588,
#1589,#1590,#1591,#1592,#1593,#1594,#1595,#1596,#1597,#1598,#1599,#1600,
#1601,#1602,#1603,#1604,#1605,#1606,#1607,#1608,#1609,#1610,#1611,#1612,
#1613,#1614,#1615,#1616,#1617,#1618,#1619,#1620,#1621,#1622,#1623,#1624,
#1625,#1626,#1627,#1628,#1629,#1630,#1631,#1632,#1633,#1634,#1635,#1636,
#1637,#1638,#1639,#1640,#1641,#1642,#1643,#1644,#1645),(#1646,#1647,#1648,
#1649,#1650,#1651,#1652,#1653,#1654,#1655,#1656,#1657,#1658,#1659,#1660,
#1661,#1662,#1663,#1664,#1665,#1666,#1667,#1668,#1669,#1670,#1671,#1672,
#1673,#1674,#1675,#1676,#1677,#1678,#1679,#1680,#1681,#1682,#1683,#1684,
#1685,#1686,#1687,#1688,#1689,#1690,#1691,#1692,#1693,#1694,#1695,#1696,
#1697,#1698,#1699,#1700,#1701,#1702,#1703,#1704,#1705,#1706,#1707,#1708,
#1709,#1710,#1711,#1712,#1713,#1714,#1715,#1716,#1717,#1718,#1719,#1720,
#1721,#1722,#1723,#1724),(#1725,#1726,#1727,#1728,#1729,#1730,#1731,#1732,
#1733,#1734,#1735,#1736,#1737,#1738,#1739,#1740,#1741,#1742,#1743,#1744,
#1745,#1746,#1747,#1748,#1749,#1750,#1751,#1752,#1753,#1754,#1755,#1756,
#1757,#1758,#1759,#1760,#1761,#1762,#1763,#1764,#1765,#1766,#1767,#1768,
#1769,#1770,#1771,#1772,#1773,#1774,#1775,#1776,#1777,#1778,#1779,#1780,
#1781,#1782,#1783,#1784,#1785,#1786,#1787,#1788,#1789,#1790,#1791,#1792,
#1793,#1794,#1795,#1796,#1797,#1798,#1799,#1800,#1801,#1802,#1803)),
 .UNSPECIFIED.,.F.,.F.,.F.,(4,4),(4,1,1,1,1,1,1,1,1,1,1,1,1,1,1,1,1,1,1,
1,1,1,1,1,1,1,1,1,1,1,1,1,1,1,1,1,1,1,1,1,1,1,1,1,1,1,1,1,1,1,1,1,1,1,1,
1,1,1,1,1,1,1,1,1,1,1,1,1,1,1,1,1,1,1,1,1,4),(-3.14242649228787,-2.31834802629872),
(39.1794100290504,39.6783683285449,40.1772931971376,40.6762180657302,41.1751429343229,
41.6740678029155,42.1729926715082,42.6719175401008,43.1708424086934,43.6697672772861,
44.1686921458787,44.6676170144714,45.166541883064,45.6654667516567,46.1643916202493,
46.663316488842,47.1622413574346,47.6611662260273,48.1600910946199,48.6590159632126,
49.1579408318052,49.6568657003978,50.1557905689905,50.6547154375831,51.1536403061758,
51.6525651747684,52.1514900433611,52.6504149119537,53.1493397805464,53.648264649139,
54.1471895177317,54.6461143863243,55.145039254917,55.6439641235096,56.1428889921023,
56.6418138606949,57.1407387292875,57.6396635978802,58.1385884664728,58.6375133350655,
59.1364382036581,59.6353630722508,60.1342879408434,60.6332128094361,61.1321376780287,
61.6310625466214,62.129987415214,62.6289122838066,63.1278371523993,63.6267620209919,
64.1256868895846,64.6246117581772,65.1235366267699,65.6224614953625,66.1213863639552,
66.6203112325478,67.1192361011405,67.6181609697331,68.1170858383258,68.6160107069184,
69.1149355755111,69.6138604441037,70.1127853126963,70.611710181289,71.1106350498816,
71.6095599184743,72.1084847870669,72.6074096556596,73.1063345242522,73.6052593928449,
74.1041842614375,74.6031091300302,75.1020339986228,75.6009588672155,76.0998837358081,
76.5988086044007,77.0977334729934),.UNSPECIFIED.);
#33=B_SPLINE_SURFACE_WITH_KNOTS('',3,3,((#1961,#1962,#1963,#1964,#1965,
#1966,#1967,#1968,#1969,#1970,#1971,#1972,#1973,#1974,#1975,#1976,#1977,
#1978,#1979,#1980,#1981,#1982,#1983,#1984,#1985,#1986,#1987,#1988,#1989,
#1990,#1991,#1992,#1993,#1994,#1995,#1996,#1997,#1998,#1999,#2000,#2001,
#2002,#2003,#2004,#2005,#2006,#2007,#2008,#2009,#2010,#2011,#2012,#2013,
#2014,#2015,#2016,#2017,#2018,#2019,#2020,#2021,#2022,#2023,#2024,#2025,
#2026,#2027,#2028,#2029,#2030,#2031,#2032,#2033,#2034,#2035,#2036,#2037),
(#2038,#2039,#2040,#2041,#2042,#2043,#2044,#2045,#2046,#2047,#2048,#2049,
#2050,#2051,#2052,#2053,#2054,#2055,#2056,#2057,#2058,#2059,#2060,#2061,
#2062,#2063,#2064,#2065,#2066,#2067,#2068,#2069,#2070,#2071,#2072,#2073,
#2074,#2075,#2076,#2077,#2078,#2079,#2080,#2081,#2082,#2083,#2084,#2085,
#2086,#2087,#2088,#2089,#2090,#2091,#2092,#2093,#2094,#2095,#2096,#2097,
#2098,#2099,#2100,#2101,#2102,#2103,#2104,#2105,#2106,#2107,#2108,#2109,
#2110,#2111,#2112,#2113,#2114),(#2115,#2116,#2117,#2118,#2119,#2120,#2121,
#2122,#2123,#2124,#2125,#2126,#2127,#2128,#2129,#2130,#2131,#2132,#2133,
#2134,#2135,#2136,#2137,#2138,#2139,#2140,#2141,#2142,#2143,#2144,#2145,
#2146,#2147,#2148,#2149,#2150,#2151,#2152,#2153,#2154,#2155,#2156,#2157,
#2158,#2159,#2160,#2161,#2162,#2163,#2164,#2165,#2166,#2167,#2168,#2169,
#2170,#2171,#2172,#2173,#2174,#2175,#2176,#2177,#2178,#2179,#2180,#2181,
#2182,#2183,#2184,#2185,#2186,#2187,#2188,#2189,#2190,#2191),(#2192,#2193,
#2194,#2195,#2196,#2197,#2198,#2199,#2200,#2201,#2202,#2203,#2204,#2205,
#2206,#2207,#2208,#2209,#2210,#2211,#2212,#2213,#2214,#2215,#2216,#2217,
#2218,#2219,#2220,#2221,#2222,#2223,#2224,#2225,#2226,#2227,#2228,#2229,
#2230,#2231,#2232,#2233,#2234,#2235,#2236,#2237,#2238,#2239,#2240,#2241,
#2242,#2243,#2244,#2245,#2246,#2247,#2248,#2249,#2250,#2251,#2252,#2253,
#2254,#2255,#2256,#2257,#2258,#2259,#2260,#2261,#2262,#2263,#2264,#2265,
#2266,#2267,#2268)),.UNSPECIFIED.,.F.,.F.,.F.,(4,4),(4,1,1,1,1,1,1,1,1,
1,1,1,1,1,1,1,1,1,1,1,1,1,1,1,1,1,1,1,1,1,1,1,1,1,1,1,1,1,1,1,1,1,1,1,1,
1,1,1,1,1,1,1,1,1,1,1,1,1,1,1,1,1,1,1,1,1,1,1,1,1,1,1,1,1,4),(2.31374183527214,
3.14217508751973),(38.8932311051626,39.3884369771037,39.8836428490448,40.378848720986,
40.8740545929271,41.3692604648682,41.8644663368094,42.3596722087505,42.8548780806916,
43.3500839526328,43.8452898245739,44.340495696515,44.8357015684562,45.3309074403973,
45.8261133123384,46.3213191842796,46.8165250562207,47.3117309281618,47.806936800103,
48.3021426720441,48.7973485439852,49.2925544159263,49.7877602878675,50.2829661598086,
50.7781720317497,51.2733779036909,51.768583775632,52.2637896475731,52.7589955195143,
53.2542013914554,53.7494072633965,54.2446131353377,54.7398190072788,55.2350248792199,
55.7302307511611,56.2254366231022,56.7206424950433,57.2158483669845,57.7110542389256,
58.2062601108667,58.7014659828078,59.196671854749,59.6918777266901,60.1870835986312,
60.6822894705724,61.1774953425135,61.6727012144546,62.1679070863958,62.6631129583369,
63.158318830278,63.6535247022192,64.1487305741603,64.6439364461014,65.1391423180426,
65.6343481899837,66.1295540619248,66.624759933866,67.1199658058071,67.6151716777482,
68.1103775496893,68.6055834216305,69.1007892935716,69.5959951655127,70.0912010374539,
70.586406909395,71.0816127813361,71.5768186532773,72.0720245252184,72.5672303971595,
73.0624362691007,73.5576421410418,74.0528480129829,74.5480538849241,75.0432597568652,
75.5384656288063),.UNSPECIFIED.);
#34=B_SPLINE_SURFACE_WITH_KNOTS('',3,3,((#3423,#3424,#3425,#3426),(#3427,
#3428,#3429,#3430),(#3431,#3432,#3433,#3434),(#3435,#3436,#3437,#3438),
(#3439,#3440,#3441,#3442),(#3443,#3444,#3445,#3446),(#3447,#3448,#3449,
#3450)),.UNSPECIFIED.,.F.,.F.,.F.,(4,1,1,1,4),(4,4),(0.,0.285714285714286,
0.571428571428571,0.785714285714286,1.00225956493007),(0.00645760360577351,
0.552097787131992),.UNSPECIFIED.);
#35=B_SPLINE_SURFACE_WITH_KNOTS('',3,3,((#3452,#3453,#3454,#3455),(#3456,
#3457,#3458,#3459),(#3460,#3461,#3462,#3463),(#3464,#3465,#3466,#3467),
(#3468,#3469,#3470,#3471)),.UNSPECIFIED.,.F.,.F.,.F.,(4,1,4),(4,4),(0.,
0.571428571428571,1.),(3.25616151011667E-14,0.54983822220214),
 .UNSPECIFIED.);
#36=B_SPLINE_SURFACE_WITH_KNOTS('',3,3,((#3472,#3473,#3474,#3475,#3476,
#3477,#3478,#3479,#3480,#3481,#3482,#3483,#3484,#3485,#3486,#3487,#3488,
#3489,#3490,#3491,#3492,#3493,#3494,#3495,#3496,#3497,#3498,#3499,#3500,
#3501,#3502,#3503,#3504,#3505,#3506,#3507,#3508,#3509,#3510,#3511,#3512,
#3513,#3514,#3515,#3516,#3517,#3518,#3519,#3520,#3521,#3522,#3523,#3524,
#3525,#3526,#3527,#3528,#3529,#3530,#3531,#3532,#3533,#3534,#3535,#3536,
#3537,#3538,#3539,#3540,#3541,#3542,#3543,#3544,#3545,#3546,#3547,#3548,
#3549,#3550,#3551,#3552,#3553,#3554,#3555,#3556),(#3557,#3558,#3559,#3560,
#3561,#3562,#3563,#3564,#3565,#3566,#3567,#3568,#3569,#3570,#3571,#3572,
#3573,#3574,#3575,#3576,#3577,#3578,#3579,#3580,#3581,#3582,#3583,#3584,
#3585,#3586,#3587,#3588,#3589,#3590,#3591,#3592,#3593,#3594,#3595,#3596,
#3597,#3598,#3599,#3600,#3601,#3602,#3603,#3604,#3605,#3606,#3607,#3608,
#3609,#3610,#3611,#3612,#3613,#3614,#3615,#3616,#3617,#3618,#3619,#3620,
#3621,#3622,#3623,#3624,#3625,#3626,#3627,#3628,#3629,#3630,#3631,#3632,
#3633,#3634,#3635,#3636,#3637,#3638,#3639,#3640,#3641),(#3642,#3643,#3644,
#3645,#3646,#3647,#3648,#3649,#3650,#3651,#3652,#3653,#3654,#3655,#3656,
#3657,#3658,#3659,#3660,#3661,#3662,#3663,#3664,#3665,#3666,#3667,#3668,
#3669,#3670,#3671,#3672,#3673,#3674,#3675,#3676,#3677,#3678,#3679,#3680,
#3681,#3682,#3683,#3684,#3685,#3686,#3687,#3688,#3689,#3690,#3691,#3692,
#3693,#3694,#3695,#3696,#3697,#3698,#3699,#3700,#3701,#3702,#3703,#3704,
#3705,#3706,#3707,#3708,#3709,#3710,#3711,#3712,#3713,#3714,#3715,#3716,
#3717,#3718,#3719,#3720,#3721,#3722,#3723,#3724,#3725,#3726),(#3727,#3728,
#3729,#3730,#3731,#3732,#3733,#3734,#3735,#3736,#3737,#3738,#3739,#3740,
#3741,#3742,#3743,#3744,#3745,#3746,#3747,#3748,#3749,#3750,#3751,#3752,
#3753,#3754,#3755,#3756,#3757,#3758,#3759,#3760,#3761,#3762,#3763,#3764,
#3765,#3766,#3767,#3768,#3769,#3770,#3771,#3772,#3773,#3774,#3775,#3776,
#3777,#3778,#3779,#3780,#3781,#3782,#3783,#3784,#3785,#3786,#3787,#3788,
#3789,#3790,#3791,#3792,#3793,#3794,#3795,#3796,#3797,#3798,#3799,#3800,
#3801,#3802,#3803,#3804,#3805,#3806,#3807,#3808,#3809,#3810,#3811),(#3812,
#3813,#3814,#3815,#3816,#3817,#3818,#3819,#3820,#3821,#3822,#3823,#3824,
#3825,#3826,#3827,#3828,#3829,#3830,#3831,#3832,#3833,#3834,#3835,#3836,
#3837,#3838,#3839,#3840,#3841,#3842,#3843,#3844,#3845,#3846,#3847,#3848,
#3849,#3850,#3851,#3852,#3853,#3854,#3855,#3856,#3857,#3858,#3859,#3860,
#3861,#3862,#3863,#3864,#3865,#3866,#3867,#3868,#3869,#3870,#3871,#3872,
#3873,#3874,#3875,#3876,#3877,#3878,#3879,#3880,#3881,#3882,#3883,#3884,
#3885,#3886,#3887,#3888,#3889,#3890,#3891,#3892,#3893,#3894,#3895,#3896),
(#3897,#3898,#3899,#3900,#3901,#3902,#3903,#3904,#3905,#3906,#3907,#3908,
#3909,#3910,#3911,#3912,#3913,#3914,#3915,#3916,#3917,#3918,#3919,#3920,
#3921,#3922,#3923,#3924,#3925,#3926,#3927,#3928,#3929,#3930,#3931,#3932,
#3933,#3934,#3935,#3936,#3937,#3938,#3939,#3940,#3941,#3942,#3943,#3944,
#3945,#3946,#3947,#3948,#3949,#3950,#3951,#3952,#3953,#3954,#3955,#3956,
#3957,#3958,#3959,#3960,#3961,#3962,#3963,#3964,#3965,#3966,#3967,#3968,
#3969,#3970,#3971,#3972,#3973,#3974,#3975,#3976,#3977,#3978,#3979,#3980,
#3981)),.UNSPECIFIED.,.F.,.F.,.F.,(4,1,1,4),(4,1,1,1,1,1,1,1,1,1,1,1,1,
1,1,1,1,1,1,1,1,1,1,1,1,1,1,1,1,1,1,1,1,1,1,1,1,1,1,1,1,1,1,1,1,1,1,1,1,
1,1,1,1,1,1,1,1,1,1,1,1,1,1,1,1,1,1,1,1,1,1,1,1,1,1,1,1,1,1,1,1,1,4),(-0.838467936878188,
-0.112529805742046,0.371428948348715,0.85559415395689),(33.1824382158472,
33.679959674207,34.1774811325667,34.6750025909265,35.1725240492863,35.670045507646,
36.1675669660058,36.6650884243656,37.1626098827253,37.6601313410851,38.1576527994449,
38.6551742578046,39.1526957161644,39.6502171745242,40.1477386328839,40.6452600912437,
41.1427815496034,41.6403030079632,42.137824466323,42.6353459246827,43.1328673830425,
43.6303888414023,44.127910299762,44.6254317581218,45.1229532164816,45.6204746748413,
46.1179961332011,46.6155175915609,47.1130390499206,47.6105605082804,48.1080819666401,
48.6056034249999,49.1031248833597,49.6006463417194,50.0981678000792,50.595689258439,
51.0932107167987,51.5907321751585,52.0882536335183,52.585775091878,53.0832965502378,
53.5808180085976,54.0783394669573,54.5758609253171,55.0733823836769,55.5709038420366,
56.0684253003964,56.5659467587561,57.0634682171159,57.5609896754757,58.0585111338354,
58.5560325921952,59.053554050555,59.5510755089147,60.0485969672745,60.5461184256343,
61.043639883994,61.5411613423538,62.0386828007136,62.5362042590733,63.0337257174331,
63.5312471757928,64.0287686341526,64.5262900925124,65.0238115508722,65.5213330092319,
66.0188544675917,66.5163759259514,67.0138973843112,67.511418842671,68.0089403010307,
68.5064617593905,69.0039832177503,69.50150467611,69.9990261344698,70.4965475928296,
70.9940690511893,71.4915905095491,71.9891119679089,72.4866334262686,72.9841548846284,
73.4816763429882,73.9791978013479),.UNSPECIFIED.);
#37=FACE_BOUND('',#101,.T.);
#38=FACE_BOUND('',#104,.T.);
#39=FACE_BOUND('',#109,.T.);
#40=FACE_BOUND('',#116,.T.);
#41=FACE_BOUND('',#121,.T.);
#42=FACE_BOUND('',#125,.T.);
#43=PLANE('',#420);
#44=PLANE('',#424);
#45=PLANE('',#426);
#46=PLANE('',#436);
#47=PLANE('',#440);
#48=PLANE('',#442);
#49=PLANE('',#452);
#50=B_SPLINE_CURVE_WITH_KNOTS('',3,(#569,#570,#571,#572,#573,#574,#575,
#576,#577,#578),.UNSPECIFIED.,.F.,.F.,(4,2,2,2,4),(9.80161836301307E-5,
0.52233535699361,1.13138646677786,1.62809676850518,2.26349876379441),
 .UNSPECIFIED.);
#51=B_SPLINE_CURVE_WITH_KNOTS('',3,(#580,#581,#582,#583),.UNSPECIFIED.,
 .F.,.F.,(4,4),(0.,0.0376184129373745),.UNSPECIFIED.);
#52=B_SPLINE_CURVE_WITH_KNOTS('',3,(#587,#588,#589,#590),.UNSPECIFIED.,
 .F.,.F.,(4,4),(-0.0485883648249149,0.),.UNSPECIFIED.);
#53=B_SPLINE_CURVE_WITH_KNOTS('',3,(#591,#592,#593,#594,#595,#596,#597,
#598,#599,#600,#601,#602,#603,#604,#605,#606,#607,#608,#609,#610,#611,#612,
#613,#614,#615,#616,#617,#618,#619,#620,#621,#622,#623,#624,#625,#626),
 .UNSPECIFIED.,.F.,.F.,(4,2,2,2,2,2,2,2,2,2,2,2,2,2,2,2,2,4),(8.98254386465366E-5,
0.473219859517846,0.968238321591333,1.11176566976939,1.43934029645503,2.16696966696899,
2.5278214202351,3.19097806115281,3.55748012858583,3.92294383128684,4.6498725197053,
5.33831442316447,5.70735567530133,6.06682637322094,6.75483989923644,7.04159676572301,
7.25022921922089,7.84717067551538),.UNSPECIFIED.);
#54=B_SPLINE_CURVE_WITH_KNOTS('',3,(#750,#751,#752,#753,#754,#755,#756,
#757,#758,#759,#760,#761,#762,#763,#764,#765,#766,#767,#768,#769,#770,#771,
#772,#773,#774,#775,#776,#777,#778,#779,#780,#781,#782,#783,#784,#785,#786,
#787,#788,#789,#790,#791,#792,#793,#794,#795),.UNSPECIFIED.,.F.,.F.,(4,
2,2,2,2,2,2,2,2,2,2,2,2,2,2,2,2,2,2,2,2,2,4),(-0.00111316082533096,0.,0.0132882830827749,
0.020908453341247,0.034288300666716,0.0418169637736,0.0552105800324664,
0.0676854229220734,0.0808813505080587,0.0941801088446275,0.107570224743857,
0.119945781905515,0.133351755553589,0.136561562997922,0.14993663742782,
0.15901027082621,0.172327824176461,0.185666439558362,0.188244554264393,
0.198074822676464,0.211401326703066,0.224710086348553,0.237137269934635),
 .UNSPECIFIED.);
#55=B_SPLINE_CURVE_WITH_KNOTS('',3,(#797,#798,#799,#800,#801,#802,#803,
#804,#805,#806,#807,#808,#809,#810,#811,#812,#813,#814,#815,#816,#817,#818,
#819,#820,#821,#822,#823,#824),.UNSPECIFIED.,.F.,.F.,(4,3,3,3,3,3,3,3,3,
4),(0.484892769676821,0.487467486338009,0.491408678031921,0.49520787462026,
0.503684897778057,0.539690135799796,0.569580743883423,0.596626821338985,
0.623832320366411,0.631844894434549),.UNSPECIFIED.);
#56=B_SPLINE_CURVE_WITH_KNOTS('',3,(#826,#827,#828,#829,#830,#831,#832,
#833,#834,#835,#836,#837,#838,#839,#840,#841,#842,#843,#844,#845,#846,#847,
#848,#849,#850,#851,#852,#853,#854,#855,#856,#857,#858,#859,#860,#861,#862,
#863,#864,#865,#866,#867,#868,#869,#870,#871,#872,#873,#874,#875,#876,#877,
#878,#879,#880,#881,#882,#883,#884,#885,#886,#887,#888,#889,#890,#891,#892,
#893,#894,#895,#896,#897,#898,#899,#900,#901,#902,#903,#904,#905,#906,#907,
#908,#909,#910,#911,#912,#913,#914,#915,#916,#917,#918,#919,#920,#921,#922,
#923,#924,#925,#926,#927,#928,#929,#930,#931,#932,#933,#934,#935,#936,#937,
#938,#939,#940,#941,#942,#943,#944,#945,#946,#947,#948,#949,#950,#951,#952,
#953,#954,#955,#956,#957,#958,#959,#960,#961,#962,#963,#964,#965,#966,#967,
#968,#969,#970,#971,#972,#973,#974,#975,#976,#977,#978,#979,#980,#981,#982,
#983,#984,#985,#986,#987,#988,#989,#990,#991,#992,#993,#994,#995,#996,#997,
#998,#999,#1000,#1001,#1002,#1003,#1004,#1005,#1006,#1007,#1008,#1009,#1010,
#1011,#1012,#1013,#1014,#1015,#1016,#1017,#1018,#1019,#1020,#1021),
 .UNSPECIFIED.,.F.,.F.,(4,3,3,3,3,3,3,3,3,3,3,3,3,3,3,3,3,3,3,3,3,3,3,3,
3,3,3,3,3,3,3,3,3,3,3,3,3,3,3,3,3,3,3,3,3,3,3,3,3,3,3,3,3,3,3,3,3,3,3,3,
3,3,3,3,3,4),(-10.5807078397451,-10.3708184963935,-10.1626130461536,-10.1045501532617,
-9.89383514708624,-9.82685762535117,-9.64022118968176,-9.44800234628909,
-9.24987827587028,-9.17522983258599,-9.07300004882984,-8.82066930061112,
-8.58513549334084,-8.36477738865518,-8.25500603688688,-8.06785661346806,
-7.87986825133608,-7.68715089724309,-7.56528489578718,-7.34190685597705,
-7.11648364773164,-6.89173205910681,-6.66952100157195,-6.5601414604254,
-6.43290800008698,-6.28842695887794,-6.14285453717713,-6.07738069457548,
-6.05756974274451,-5.69762188775994,-5.52654274650036,-5.08769540887285,
-5.05242630738274,-4.89918871740327,-4.74646788862839,-4.62069217234438,
-4.54985458970185,-4.32138391595166,-4.08935522819276,-3.85375094848877,
-3.71322483298226,-3.54471115434008,-3.32558588182689,-3.11146822206419,
-3.04213943665919,-2.80263364170073,-2.7308554692874,-2.4475020876908,-2.28828186013786,
-2.11739022745477,-1.949277232388,-1.88637319593501,-1.71039873977577,-1.54350394102791,
-1.53442428361653,-1.36223584509404,-1.19292143258815,-1.02746204345215,
-0.962257105297432,-0.798959711800808,-0.780566707095201,-0.605644482546335,
-0.435467592418455,-0.267605264894151,-0.102583193007066,-0.0355234719431519),
 .UNSPECIFIED.);
#57=B_SPLINE_CURVE_WITH_KNOTS('',3,(#1023,#1024,#1025,#1026,#1027,#1028,
#1029,#1030,#1031,#1032,#1033,#1034,#1035,#1036,#1037,#1038,#1039,#1040,
#1041,#1042),.UNSPECIFIED.,.F.,.F.,(4,2,2,2,2,2,2,2,2,4),(0.0204598154502677,
0.0204999252382376,0.0205604401455074,0.0206640277612203,0.0208998394837269,
0.0216147445302448,0.0240886251279707,0.0250867237770691,0.0308269176305209,
0.0331666159259599),.UNSPECIFIED.);
#58=B_SPLINE_CURVE_WITH_KNOTS('',3,(#1068,#1069,#1070,#1071,#1072,#1073,
#1074),.UNSPECIFIED.,.F.,.F.,(4,1,1,1,4),(-1.19853809154923,-0.853515563432162,
-0.508493035315097,-0.163470507198033,0.00904075686049965),
 .UNSPECIFIED.);
#59=B_SPLINE_CURVE_WITH_KNOTS('',3,(#1076,#1077,#1078,#1079,#1080,#1081,
#1082,#1083,#1084,#1085),.UNSPECIFIED.,.F.,.F.,(4,1,1,1,1,1,1,4),(-5.8786098523027,
-5.03466489509506,-4.19071993788742,-3.34677498067977,-2.50283002347213,
-1.65888506626448,-0.81494010905684,0.0290048481508045),.UNSPECIFIED.);
#60=B_SPLINE_CURVE_WITH_KNOTS('',3,(#1086,#1087,#1088,#1089,#1090,#1091,
#1092,#1093,#1094,#1095),.UNSPECIFIED.,.F.,.F.,(4,1,1,1,1,1,1,4),(-5.907608476813,
-5.06366440869685,-4.21972034058071,-3.37577627246457,-2.53183220434843,
-1.68788813623228,-0.843944068116142,0.),.UNSPECIFIED.);
#61=B_SPLINE_CURVE_WITH_KNOTS('',3,(#1147,#1148,#1149,#1150,#1151,#1152,
#1153,#1154,#1155,#1156,#1157,#1158,#1159,#1160,#1161,#1162,#1163,#1164,
#1165,#1166,#1167,#1168,#1169,#1170,#1171,#1172,#1173,#1174,#1175,#1176,
#1177,#1178,#1179,#1180,#1181,#1182,#1183,#1184,#1185,#1186,#1187,#1188,
#1189,#1190,#1191,#1192,#1193,#1194,#1195,#1196,#1197,#1198,#1199,#1200,
#1201,#1202,#1203,#1204,#1205,#1206,#1207,#1208,#1209,#1210,#1211,#1212,
#1213,#1214,#1215,#1216,#1217,#1218,#1219,#1220,#1221,#1222,#1223,#1224,
#1225),.UNSPECIFIED.,.F.,.F.,(4,3,3,3,3,3,3,3,3,3,3,3,3,3,3,3,3,3,3,3,3,
3,3,3,3,3,4),(-5.07038098759467E-5,0.034436043555262,0.0711717500100121,
0.109221549878954,0.149071331302908,0.163470507198033,0.219851060897206,
0.254473474513102,0.304061382814752,0.363643246296833,0.424868965447597,
0.487781728128205,0.508493035315097,0.588038380369671,0.665709772170134,
0.684094022071325,0.76272847797901,0.838267328853371,0.853515563432162,
0.902510540418202,0.950498767735825,0.997108769147191,1.04212862972705,
1.08463009205259,1.12570661474914,1.16465278583203,1.18943911497518),
 .UNSPECIFIED.);
#62=B_SPLINE_CURVE_WITH_KNOTS('',3,(#1227,#1228,#1229,#1230,#1231,#1232,
#1233,#1234,#1235,#1236,#1237,#1238,#1239,#1240),.UNSPECIFIED.,.F.,.F.,
(4,2,2,2,2,2,4),(0.,0.00504219436988941,0.00722416991646907,0.00858388180278542,
0.0087408910189542,0.0088176747581583,0.00886950123184875),
 .UNSPECIFIED.);
#63=B_SPLINE_CURVE_WITH_KNOTS('',3,(#1241,#1242,#1243,#1244,#1245,#1246,
#1247,#1248,#1249,#1250,#1251,#1252,#1253,#1254,#1255,#1256,#1257,#1258,
#1259,#1260,#1261,#1262,#1263,#1264,#1265,#1266,#1267,#1268,#1269,#1270,
#1271,#1272,#1273,#1274,#1275,#1276,#1277,#1278,#1279,#1280,#1281,#1282,
#1283,#1284,#1285,#1286,#1287,#1288,#1289,#1290,#1291,#1292,#1293,#1294,
#1295,#1296,#1297,#1298,#1299,#1300,#1301,#1302,#1303,#1304,#1305,#1306,
#1307,#1308,#1309,#1310,#1311,#1312,#1313,#1314,#1315,#1316),
 .UNSPECIFIED.,.F.,.F.,(4,3,3,3,3,3,3,3,3,3,3,3,3,3,3,3,3,3,3,3,3,3,3,3,
3,4),(0.,0.0132484119559125,0.026617517889427,0.0390628061942709,0.0493804543726923,
0.0515480279842541,0.0627082261101161,0.0760377711740114,0.078125889257513,
0.0914996264238041,0.101544144091448,0.103125297839264,0.114951282633324,
0.11718956461807,0.130520011864017,0.143891305511677,0.156253969401988,
0.169654510401352,0.171057487193109,0.184451893816172,0.195319024011891,
0.208701606513658,0.217344415058298,0.230635257978475,0.239370457154086,
0.240496515418567),.UNSPECIFIED.);
#64=B_SPLINE_CURVE_WITH_KNOTS('',3,(#1319,#1320,#1321,#1322),
 .UNSPECIFIED.,.F.,.F.,(4,4),(5.09623145630329E-5,0.00897953595801293),
 .UNSPECIFIED.);
#65=B_SPLINE_CURVE_WITH_KNOTS('',3,(#1395,#1396,#1397,#1398,#1399,#1400,
#1401,#1402,#1403,#1404),.UNSPECIFIED.,.F.,.F.,(4,1,1,1,1,1,1,4),(7.66999877937754E-7,
0.81494010905684,1.65888506626448,2.50283002347213,3.34677498067977,4.19071993788742,
5.03466489509506,5.87860982927973),.UNSPECIFIED.);
#66=B_SPLINE_CURVE_WITH_KNOTS('',3,(#1458,#1459,#1460,#1461,#1462,#1463,
#1464,#1465,#1466,#1467),.UNSPECIFIED.,.F.,.F.,(4,1,1,1,1,1,1,4),(0.,0.843944068116142,
1.68788813623228,2.53183220434843,3.37577627246457,4.21972034058071,5.06366440869685,
5.87859191139943),.UNSPECIFIED.);
#67=B_SPLINE_CURVE_WITH_KNOTS('',3,(#1468,#1469,#1470,#1471,#1472,#1473,
#1474,#1475,#1476,#1477,#1478,#1479,#1480,#1481,#1482,#1483,#1484,#1485,
#1486,#1487),.UNSPECIFIED.,.F.,.F.,(4,2,2,2,2,2,2,2,2,4),(0.,0.00753242491338903,
0.0131690378533653,0.0177943960231457,0.0203369073763376,0.0273797644602865,
0.0292837557192281,0.0303810394517055,0.0311845157827837,0.0312211792012644),
 .UNSPECIFIED.);
#68=B_SPLINE_CURVE_WITH_KNOTS('',3,(#1805,#1806,#1807,#1808,#1809,#1810,
#1811,#1812,#1813,#1814,#1815,#1816,#1817,#1818,#1819,#1820,#1821,#1822,
#1823,#1824,#1825,#1826,#1827,#1828,#1829,#1830,#1831,#1832,#1833,#1834,
#1835,#1836,#1837,#1838,#1839,#1840,#1841,#1842,#1843,#1844,#1845,#1846,
#1847,#1848,#1849,#1850,#1851,#1852,#1853,#1854,#1855,#1856,#1857,#1858,
#1859,#1860,#1861,#1862,#1863,#1864,#1865,#1866,#1867,#1868,#1869,#1870,
#1871,#1872,#1873,#1874,#1875,#1876,#1877),.UNSPECIFIED.,.F.,.F.,(4,1,1,
1,1,1,1,1,1,1,1,1,1,1,1,1,1,1,1,1,1,1,1,1,1,1,1,1,1,1,1,1,1,1,1,1,1,1,1,
1,1,1,1,1,1,1,1,1,1,1,1,1,1,1,1,1,1,1,1,1,1,1,1,1,1,1,1,1,1,1,4),(39.1794434898901,
39.6783683285449,40.1772931971376,40.6762180657302,41.1751429343229,41.6740678029155,
42.1729926715082,42.6719175401008,43.1708424086934,43.6697672772861,44.1686921458787,
44.6676170144714,45.166541883064,45.6654667516567,46.1643916202493,46.663316488842,
47.1622413574346,47.6611662260273,48.1600910946199,48.6590159632126,49.1579408318052,
49.6568657003978,50.1557905689905,50.6547154375831,51.1536403061758,51.6525651747684,
52.1514900433611,52.6504149119537,53.1493397805464,53.648264649139,54.1471895177317,
54.6461143863243,55.145039254917,55.6439641235096,56.1428889921023,56.6418138606949,
57.1407387292875,57.6396635978802,58.1385884664728,58.6375133350655,59.1364382036581,
59.6353630722508,60.1342879408434,60.6332128094361,61.1321376780287,61.6310625466214,
62.129987415214,62.6289122838066,63.1278371523993,63.6267620209919,64.1256868895846,
64.6246117581772,65.1235366267699,65.6224614953625,66.1213863639552,66.6203112325478,
67.1192361011405,67.6181609697331,68.1170858383258,68.6160107069184,69.1149355755111,
69.6138604441037,70.1127853126963,70.611710181289,71.1106350498816,71.6095599184743,
72.1084847870669,72.6074096556596,73.1063345242522,73.6052593928449,73.8070836207657),
 .UNSPECIFIED.);
#69=B_SPLINE_CURVE_WITH_KNOTS('',3,(#1878,#1879,#1880,#1881),
 .UNSPECIFIED.,.F.,.F.,(4,4),(-0.54983822220214,-5.51136580280716E-8),
 .UNSPECIFIED.);
#70=B_SPLINE_CURVE_WITH_KNOTS('',3,(#1882,#1883,#1884,#1885,#1886,#1887,
#1888,#1889,#1890,#1891,#1892,#1893,#1894,#1895,#1896,#1897,#1898,#1899,
#1900,#1901,#1902,#1903,#1904,#1905,#1906,#1907,#1908,#1909,#1910,#1911,
#1912,#1913,#1914,#1915,#1916,#1917,#1918,#1919,#1920,#1921,#1922,#1923,
#1924,#1925,#1926,#1927,#1928,#1929,#1930,#1931,#1932,#1933,#1934,#1935,
#1936,#1937,#1938,#1939,#1940,#1941,#1942,#1943,#1944,#1945,#1946,#1947,
#1948,#1949,#1950,#1951,#1952,#1953,#1954,#1955,#1956,#1957,#1958,#1959,
#1960),.UNSPECIFIED.,.F.,.F.,(4,1,1,1,1,1,1,1,1,1,1,1,1,1,1,1,1,1,1,1,1,
1,1,1,1,1,1,1,1,1,1,1,1,1,1,1,1,1,1,1,1,1,1,1,1,1,1,1,1,1,1,1,1,1,1,1,1,
1,1,1,1,1,1,1,1,1,1,1,1,1,1,1,1,1,1,1,4),(65.1504588400071,65.5589816246526,
66.5384698828836,67.5179581411146,68.4974463993455,69.4769346575765,70.4564229158075,
71.4359111740385,72.4153994322695,73.3948876905004,74.3743759487314,75.3538642069624,
76.3333524651934,77.3128407234244,78.2923289816553,79.2718172398863,80.2513054981173,
81.2307937563483,82.2102820145792,83.1897702728102,84.1692585310412,85.1487467892722,
86.1282350475032,87.1077233057341,88.0872115639651,89.0666998221961,90.0461880804271,
91.025676338658,92.005164596889,92.98465285512,93.9641411133509,94.9436293715819,
95.9231176298129,96.9026058880439,97.8820941462749,98.8615824045058,99.8410706627368,
100.820558920968,101.800047179199,102.77953543743,103.759023695661,104.738511953892,
105.718000212123,106.697488470354,107.676976728585,108.656464986816,109.635953245047,
110.615441503278,111.594929761509,112.57441801974,113.55390627797,114.533394536201,
115.512882794432,116.492371052663,117.471859310894,118.451347569125,119.430835827356,
120.410324085587,121.389812343818,122.369300602049,123.34878886028,124.328277118511,
125.307765376742,126.287253634973,127.266741893204,128.246230151435,129.225718409666,
130.205206667897,131.184694926128,132.164183184359,133.14367144259,134.123159700821,
135.102647959052,136.082136217283,137.061624475514,138.041112733745,138.11174130264),
 .UNSPECIFIED.);
#71=B_SPLINE_CURVE_WITH_KNOTS('',3,(#2270,#2271,#2272,#2273,#2274,#2275,
#2276,#2277,#2278,#2279,#2280,#2281,#2282,#2283,#2284,#2285,#2286,#2287,
#2288,#2289,#2290,#2291,#2292,#2293,#2294,#2295,#2296,#2297,#2298,#2299,
#2300,#2301,#2302,#2303,#2304,#2305,#2306,#2307,#2308,#2309,#2310,#2311,
#2312,#2313,#2314,#2315,#2316,#2317,#2318,#2319,#2320,#2321,#2322,#2323,
#2324,#2325,#2326,#2327,#2328,#2329,#2330,#2331,#2332,#2333,#2334,#2335,
#2336,#2337,#2338,#2339,#2340,#2341,#2342,#2343,#2344,#2345,#2346,#2347,
#2348,#2349,#2350,#2351,#2352,#2353,#2354,#2355,#2356,#2357,#2358,#2359,
#2360,#2361,#2362,#2363,#2364,#2365,#2366,#2367,#2368,#2369,#2370,#2371,
#2372,#2373,#2374,#2375,#2376,#2377,#2378,#2379,#2380,#2381,#2382,#2383,
#2384,#2385,#2386,#2387,#2388,#2389,#2390,#2391,#2392,#2393,#2394,#2395,
#2396,#2397,#2398,#2399,#2400,#2401,#2402,#2403,#2404,#2405,#2406,#2407,
#2408,#2409,#2410,#2411,#2412,#2413,#2414,#2415,#2416,#2417,#2418,#2419,
#2420,#2421,#2422,#2423,#2424,#2425,#2426,#2427,#2428,#2429,#2430,#2431,
#2432,#2433,#2434,#2435,#2436,#2437,#2438,#2439,#2440,#2441,#2442,#2443,
#2444,#2445,#2446,#2447,#2448,#2449,#2450,#2451,#2452,#2453,#2454,#2455,
#2456,#2457,#2458,#2459,#2460,#2461,#2462,#2463,#2464,#2465,#2466,#2467,
#2468,#2469,#2470,#2471,#2472,#2473,#2474,#2475,#2476,#2477,#2478,#2479,
#2480,#2481,#2482,#2483,#2484,#2485,#2486,#2487,#2488,#2489,#2490,#2491,
#2492,#2493,#2494,#2495,#2496,#2497,#2498,#2499,#2500,#2501,#2502,#2503,
#2504,#2505,#2506,#2507,#2508,#2509,#2510,#2511,#2512,#2513,#2514,#2515,
#2516,#2517,#2518,#2519,#2520,#2521,#2522,#2523,#2524,#2525,#2526,#2527,
#2528,#2529,#2530,#2531,#2532,#2533,#2534,#2535,#2536,#2537,#2538,#2539,
#2540,#2541,#2542,#2543,#2544,#2545,#2546,#2547,#2548,#2549,#2550,#2551,
#2552,#2553,#2554,#2555,#2556,#2557,#2558,#2559,#2560,#2561,#2562,#2563,
#2564,#2565,#2566,#2567,#2568,#2569,#2570,#2571,#2572,#2573,#2574,#2575,
#2576,#2577,#2578,#2579,#2580,#2581,#2582,#2583,#2584,#2585,#2586,#2587,
#2588,#2589,#2590,#2591,#2592,#2593,#2594,#2595,#2596,#2597,#2598,#2599,
#2600,#2601,#2602,#2603,#2604,#2605,#2606,#2607,#2608,#2609,#2610,#2611,
#2612,#2613,#2614,#2615,#2616,#2617,#2618,#2619,#2620,#2621,#2622,#2623,
#2624,#2625,#2626,#2627,#2628,#2629,#2630,#2631,#2632,#2633),
 .UNSPECIFIED.,.F.,.F.,(4,3,3,3,3,3,3,3,3,3,3,3,3,3,3,3,3,3,3,3,3,3,3,3,
3,3,3,3,3,3,3,3,3,3,3,3,3,3,3,3,3,3,3,3,3,3,3,3,3,3,3,3,3,3,3,3,3,3,3,3,
3,3,3,3,3,3,3,3,3,3,3,3,3,3,3,3,3,3,3,3,3,3,3,3,3,3,3,3,3,3,3,3,3,3,3,3,
3,3,3,3,3,3,3,3,3,3,3,3,3,3,3,3,3,3,3,3,3,3,3,3,3,4),(21.0463151490007,
21.2703781523709,21.4952435577658,21.7199492187504,21.7809227826689,21.9573957090023,
22.2121509452236,22.4679151141501,22.720892889702,22.7530742403957,22.9340938620459,
23.1881679457685,23.4432653412148,23.6954625248074,23.7252256981224,23.9107929083083,
24.1635322338235,24.4304546948364,24.6811699006479,24.6973771558492,24.8874914517968,
25.1391174613329,25.4043230374544,25.6539109998225,25.6695286135759,25.8641901050109,
26.1146019616367,26.3781410164697,26.6265133396079,26.6416800713027,26.8408886741062,
27.0901363850486,27.3519839570391,27.5991892202129,27.6138315290295,27.8175871693719,
28.0656681830241,28.3258255848902,28.5718623260012,28.5859829867562,28.7942856253447,
29.0412061340432,29.2996702892631,29.544546889085,29.558134444483,29.7709840033577,
30.0167555907793,30.2735207464945,30.5172491449501,30.5302859022097,30.7476823236241,
30.9923103206522,31.2473738402943,31.5024373599365,31.7243805729862,31.9678751189796,
32.2212319683214,32.4745888176632,32.7010787530931,32.9434482421434,33.1950942587667,
33.44674027539,33.6777768611659,33.9190310612696,34.1689613971932,34.4188917331168,
34.6544748948093,34.8946239300974,35.1428335604704,35.3910431908435,35.6311728526405,
35.8702273971653,36.1167110228678,36.3631946485703,36.6078707325198,36.8458421219279,
37.0905941141124,37.335346106297,37.5845685329642,37.8214686343829,38.0644830992033,
38.3074975640238,38.5440184182806,38.5612662523507,38.7971075399343,39.0383782808424,
39.2796490217506,39.5151421870617,39.5379638892694,39.7727593842844,40.0122799318808,
40.2518004794773,40.486275732638,40.5146614424177,40.7484247060289,40.9861883216165,
41.2239519372041,41.4574197598836,41.4913589106087,41.7241040123224,41.9601037036266,
42.1961033949308,42.4285749487758,42.4680562927957,42.6997977784769,42.9340263155672,
43.1682548526576,43.399741950674,43.444753588051,43.6755064475169,43.9079563789506,
44.1404063103843,44.3709213815642,44.4214507955812,44.6512304258917,44.8818940970014,
45.1125577681111,45.3421138212759,45.3981479147225,45.6269700843781,45.8558766353647,
46.0847092258378),.UNSPECIFIED.);
#72=B_SPLINE_CURVE_WITH_KNOTS('',3,(#2634,#2635,#2636,#2637,#2638,#2639,
#2640,#2641,#2642,#2643,#2644,#2645,#2646,#2647,#2648,#2649,#2650,#2651,
#2652,#2653,#2654,#2655,#2656,#2657,#2658,#2659,#2660,#2661,#2662,#2663,
#2664,#2665,#2666,#2667,#2668,#2669,#2670,#2671,#2672,#2673,#2674,#2675,
#2676,#2677,#2678,#2679,#2680,#2681,#2682,#2683,#2684,#2685,#2686,#2687,
#2688,#2689,#2690,#2691,#2692,#2693,#2694,#2695,#2696,#2697,#2698,#2699,
#2700,#2701,#2702,#2703,#2704,#2705,#2706,#2707,#2708,#2709,#2710,#2711,
#2712,#2713,#2714,#2715,#2716,#2717,#2718,#2719,#2720,#2721,#2722,#2723,
#2724,#2725,#2726,#2727,#2728,#2729,#2730,#2731,#2732,#2733,#2734,#2735,
#2736,#2737,#2738,#2739,#2740,#2741,#2742,#2743,#2744,#2745,#2746,#2747,
#2748,#2749,#2750,#2751,#2752,#2753,#2754,#2755,#2756,#2757,#2758,#2759,
#2760,#2761,#2762,#2763,#2764,#2765,#2766,#2767,#2768,#2769,#2770,#2771,
#2772,#2773,#2774,#2775,#2776,#2777,#2778,#2779,#2780,#2781,#2782,#2783,
#2784,#2785,#2786,#2787,#2788,#2789,#2790,#2791,#2792,#2793,#2794,#2795,
#2796,#2797,#2798,#2799,#2800,#2801,#2802,#2803,#2804,#2805,#2806,#2807,
#2808,#2809,#2810,#2811,#2812,#2813,#2814,#2815,#2816,#2817,#2818,#2819,
#2820,#2821,#2822,#2823,#2824,#2825,#2826,#2827,#2828,#2829,#2830,#2831,
#2832,#2833,#2834,#2835,#2836,#2837,#2838,#2839,#2840,#2841,#2842,#2843,
#2844,#2845,#2846,#2847,#2848,#2849,#2850,#2851,#2852,#2853,#2854,#2855,
#2856,#2857,#2858,#2859,#2860,#2861,#2862,#2863,#2864,#2865,#2866,#2867,
#2868,#2869,#2870,#2871,#2872,#2873,#2874,#2875,#2876,#2877,#2878,#2879,
#2880,#2881,#2882,#2883,#2884,#2885,#2886,#2887,#2888,#2889,#2890,#2891,
#2892,#2893,#2894,#2895,#2896,#2897,#2898,#2899,#2900,#2901,#2902,#2903,
#2904,#2905,#2906,#2907,#2908,#2909,#2910,#2911,#2912,#2913,#2914,#2915,
#2916,#2917,#2918,#2919,#2920,#2921,#2922,#2923,#2924,#2925,#2926,#2927,
#2928,#2929,#2930,#2931,#2932,#2933,#2934,#2935,#2936,#2937,#2938,#2939,
#2940,#2941,#2942,#2943,#2944,#2945,#2946,#2947,#2948,#2949,#2950,#2951,
#2952,#2953,#2954,#2955,#2956,#2957,#2958,#2959,#2960,#2961,#2962,#2963,
#2964,#2965,#2966,#2967,#2968,#2969,#2970,#2971,#2972,#2973,#2974,#2975,
#2976,#2977,#2978,#2979,#2980,#2981,#2982,#2983,#2984,#2985,#2986,#2987,
#2988,#2989,#2990,#2991,#2992,#2993,#2994,#2995,#2996,#2997,#2998,#2999,
#3000,#3001,#3002,#3003,#3004,#3005,#3006,#3007,#3008,#3009,#3010,#3011,
#3012,#3013,#3014,#3015,#3016,#3017,#3018,#3019,#3020,#3021,#3022,#3023,
#3024,#3025,#3026,#3027,#3028,#3029,#3030,#3031,#3032,#3033,#3034,#3035,
#3036,#3037,#3038,#3039,#3040,#3041,#3042,#3043,#3044,#3045,#3046,#3047,
#3048,#3049,#3050,#3051,#3052,#3053,#3054,#3055,#3056,#3057,#3058,#3059,
#3060,#3061,#3062,#3063,#3064,#3065,#3066,#3067,#3068,#3069,#3070,#3071,
#3072,#3073,#3074,#3075,#3076,#3077,#3078,#3079,#3080,#3081,#3082,#3083,
#3084,#3085,#3086,#3087,#3088,#3089,#3090,#3091,#3092,#3093,#3094,#3095,
#3096,#3097,#3098,#3099,#3100,#3101,#3102,#3103,#3104,#3105,#3106,#3107,
#3108,#3109,#3110,#3111,#3112,#3113,#3114,#3115,#3116,#3117,#3118,#3119,
#3120,#3121,#3122,#3123,#3124,#3125,#3126,#3127,#3128,#3129,#3130,#3131,
#3132,#3133,#3134,#3135,#3136,#3137,#3138,#3139,#3140,#3141,#3142,#3143,
#3144,#3145,#3146,#3147,#3148,#3149,#3150,#3151,#3152,#3153,#3154,#3155,
#3156,#3157,#3158,#3159,#3160,#3161,#3162,#3163,#3164,#3165,#3166,#3167,
#3168,#3169,#3170,#3171,#3172,#3173,#3174,#3175,#3176,#3177,#3178,#3179,
#3180,#3181,#3182,#3183,#3184,#3185,#3186,#3187,#3188,#3189,#3190,#3191,
#3192,#3193,#3194,#3195,#3196,#3197,#3198,#3199,#3200,#3201,#3202,#3203,
#3204,#3205,#3206,#3207,#3208,#3209,#3210,#3211,#3212,#3213,#3214,#3215,
#3216,#3217,#3218,#3219,#3220,#3221,#3222,#3223,#3224,#3225,#3226,#3227,
#3228,#3229,#3230,#3231,#3232,#3233,#3234,#3235,#3236,#3237,#3238,#3239,
#3240,#3241,#3242,#3243,#3244,#3245,#3246,#3247,#3248,#3249,#3250,#3251,
#3252,#3253,#3254,#3255,#3256,#3257,#3258,#3259,#3260,#3261,#3262,#3263,
#3264,#3265,#3266,#3267,#3268,#3269,#3270,#3271,#3272,#3273,#3274,#3275,
#3276,#3277,#3278,#3279,#3280,#3281,#3282,#3283,#3284,#3285,#3286,#3287,
#3288,#3289,#3290,#3291,#3292,#3293,#3294,#3295,#3296,#3297,#3298,#3299,
#3300,#3301,#3302,#3303,#3304,#3305,#3306,#3307,#3308,#3309,#3310,#3311,
#3312,#3313,#3314,#3315,#3316,#3317,#3318,#3319,#3320,#3321,#3322,#3323,
#3324,#3325,#3326,#3327,#3328,#3329,#3330,#3331,#3332,#3333,#3334,#3335,
#3336,#3337,#3338,#3339,#3340,#3341,#3342,#3343,#3344,#3345,#3346,#3347,
#3348,#3349,#3350,#3351,#3352,#3353,#3354,#3355,#3356,#3357,#3358,#3359,
#3360,#3361,#3362,#3363,#3364,#3365,#3366,#3367,#3368,#3369,#3370,#3371,
#3372,#3373,#3374,#3375,#3376,#3377,#3378,#3379,#3380,#3381,#3382,#3383,
#3384,#3385,#3386,#3387),.UNSPECIFIED.,.F.,.F.,(4,3,3,3,3,3,3,3,3,3,3,3,
3,3,3,3,3,3,3,3,3,3,3,3,3,3,3,3,3,3,3,3,3,3,3,3,3,3,3,3,3,3,3,3,3,3,3,3,
3,3,3,3,3,3,3,3,3,3,3,3,3,3,3,3,3,3,3,3,3,3,3,3,3,3,3,3,3,3,3,3,3,3,3,3,
3,3,3,3,3,3,3,3,3,3,3,3,3,3,3,3,3,3,3,3,3,3,3,3,3,3,3,3,3,3,3,3,3,3,3,3,
3,3,3,3,3,3,3,3,3,3,3,3,3,3,3,3,3,3,3,3,3,3,3,3,3,3,3,3,3,3,3,3,3,3,3,3,
3,3,3,3,3,3,3,3,3,3,3,3,3,3,3,3,3,3,3,3,3,3,3,3,3,3,3,3,3,3,3,3,3,3,3,3,
3,3,3,3,3,3,3,3,3,3,3,3,3,3,3,3,3,3,3,3,3,3,3,3,3,3,3,3,3,3,3,3,3,3,3,3,
3,3,3,3,3,3,3,3,3,3,3,3,3,3,3,3,3,3,3,3,3,3,3,4),(46.0847092258378,46.3133198098105,
46.3748449449423,46.602725757112,46.8306672346053,47.0568606835646,47.2845398479377,
47.35154188584,47.5784977417116,47.8054901386039,48.0290121412914,48.2557743953545,
48.3282387371478,48.5542863002546,48.7803459091451,49.0011635990181,49.2270238709659,
49.3049354987298,49.5300916602997,49.755235037279,49.9733150567449,50.1982886540431,
50.2816321705821,50.5059140159925,50.730157945561,50.9454665144716,51.1695690847164,
51.2583287528336,51.4817535296258,51.7051149911127,51.9176179721984,52.1408654648128,
52.2350252457434,52.4576103335818,52.6801064691909,52.8897694299251,53.1121613068609,
53.2117216497023,53.433467826573,53.6550994337273,53.8619208876519,54.0834546690084,
54.1884179652302,54.4087981306018,54.6298436573793,54.7636612912783,54.832754812485,
54.8645566456701,55.085369140699,55.1651141929753,55.384741426747,55.6049697057165,
55.7391798627158,55.7852756476053,55.828197704799,56.0482271114399,56.1418103337139,
56.3607138917686,56.5801546546305,56.7147425880596,56.7650479170814,56.7992089015716,
57.0185003626532,57.1185063883469,57.3367147175432,57.5553968583407,57.6903482332308,
57.7473016654801,57.7802303156558,57.9988334554537,58.095202357901,58.3127431419012,
58.5306947643753,58.6659956341621,58.7163572673257,58.7440870496304,58.9619939682824,
59.0718982435225,59.288798443429,59.5060469019817,59.6416836881068,59.6890827069909,
59.7169838950378,59.9342405539636,60.0485940464818,60.264879943291,60.4814518867467,
60.6174113571014,60.6548329050092,60.6873185283507,60.9039460199967,61.0252897681657,
61.240987000074,61.4569084091463,61.593177659376,61.6332191497878,61.66065191825,
61.8766824057094,62.001985410065,62.2171190008713,62.4324152178177,62.568981656822,
62.6073305002797,62.6401817444669,62.8556524512253,62.9786809738352,63.1932753943195,
63.4079711852201,63.5448225041924,63.5799433529766,63.6122427625912,63.8271636032023,
63.9553764611093,64.1694555945361,64.3835751136545,64.5206993037136,64.5533276972444,
64.584425326002,64.7988207701557,64.9320718738911,65.1456591715436,65.359226121586,
65.4966113946649,65.5275788912259,65.5568764304071,65.7707706081011,65.9087672139015,
66.121885548883,66.3127797824795,66.4559504576769,66.4983950419168,66.5286370249348,
66.7420519121044,66.8854624832692,67.0981343045314,67.2891401495805,67.4323945333673,
67.4688872353469,67.5004322556032,67.7133909682425,67.8621576847277,68.0744052774439,
68.2655171625933,68.4088510764553,68.4408050409597,68.4724590534372,68.6849835988842,
68.8388528180413,69.0506970416669,69.2419097542346,69.3853192886605,69.4140307437832,
69.4446614125559,69.6567758468921,69.815547891938,70.027011739537,70.2183195286911,
70.3618003705567,70.3917268377813,70.6034002896696,70.7922428961533,71.0033442718397,
71.1947426669281,71.3382914632443,71.3811892881857,71.5925318511172,71.7689378521931,
71.9797010110287,72.1711839449866,72.314796145455,72.3529834775959,72.5639786645529,
72.7456327468603,72.9560767473761,73.147639450864,73.2937171973399,73.3240564827875,
73.5347135987339,73.7223275613275,73.9324623572687,74.1241023777709,74.2770386121238,
74.3055441912217,74.5159410649797,74.6990224392773,74.9089068992786,75.100609416945,
75.1802541099868,75.2417499718862,75.2701741814462,75.4802044786563,75.6757169699443,
75.8852738455502,76.0770583971183,76.1581909289526,76.2028634824634,76.2413331299714,
76.45121325714,76.6524120518228,76.8618437622098,77.053659369131,77.1335535185404,
77.1778526276649,77.2138033921402,77.4232910746458,77.6291061898947,77.8381713921576,
78.030078809968,78.1068580086975,78.1608385805825,78.1875983440228,78.3969127991852,
78.6058010633992,78.8147116186238,79.0066579172801,79.0799275242113,79.1230457255007,
79.1583137246863,79.3704052689678,79.5824968132493,79.7916107429558,79.9835045918419,
80.0554647851742,80.1087490416915,80.1379466985011,80.3485664185006,80.5591861385002,
80.7666128706776,80.9589332829801,81.0310534375935,81.0681621108651,81.1028814369888,
81.3193879784382,81.5358945198875,81.7471186387568,81.9384790897634,82.0102392588908,
82.0470483426814,82.0723799642946,82.2753908006079,82.4789586368075,82.512560442783,
82.7160810340842,82.909387654109,82.9818776366183,83.0223005612285,83.0494747206728,
83.2693911174281,83.4893075141834,83.7031813244575,83.9171802838597,83.9708860701015),
 .UNSPECIFIED.);
#73=B_SPLINE_CURVE_WITH_KNOTS('',3,(#3388,#3389,#3390,#3391,#3392,#3393,
#3394,#3395,#3396,#3397,#3398,#3399,#3400,#3401,#3402,#3403,#3404,#3405,
#3406,#3407,#3408,#3409,#3410,#3411,#3412,#3413,#3414,#3415,#3416,#3417,
#3418,#3419,#3420,#3421),.UNSPECIFIED.,.F.,.F.,(4,3,3,3,3,3,3,3,3,3,3,4),
(-0.549838222201908,-0.495939025649308,-0.441023042746256,-0.386285404991921,
-0.332649132638228,-0.280623852832592,-0.23047327981009,-0.182285599163069,
-0.137080360778598,-0.0934308269007608,-0.0510740544090166,-0.00871728191727242),
 .UNSPECIFIED.);
#74=FACE_OUTER_BOUND('',#98,.T.);
#75=FACE_OUTER_BOUND('',#99,.T.);
#76=FACE_OUTER_BOUND('',#100,.T.);
#77=FACE_OUTER_BOUND('',#102,.T.);
#78=FACE_OUTER_BOUND('',#103,.T.);
#79=FACE_OUTER_BOUND('',#105,.T.);
#80=FACE_OUTER_BOUND('',#106,.T.);
#81=FACE_OUTER_BOUND('',#107,.T.);
#82=FACE_OUTER_BOUND('',#108,.T.);
#83=FACE_OUTER_BOUND('',#110,.T.);
#84=FACE_OUTER_BOUND('',#111,.T.);
#85=FACE_OUTER_BOUND('',#112,.T.);
#86=FACE_OUTER_BOUND('',#113,.T.);
#87=FACE_OUTER_BOUND('',#114,.T.);
#88=FACE_OUTER_BOUND('',#115,.T.);
#89=FACE_OUTER_BOUND('',#117,.T.);
#90=FACE_OUTER_BOUND('',#118,.T.);
#91=FACE_OUTER_BOUND('',#119,.T.);
#92=FACE_OUTER_BOUND('',#120,.T.);
#93=FACE_OUTER_BOUND('',#122,.T.);
#94=FACE_OUTER_BOUND('',#123,.T.);
#95=FACE_OUTER_BOUND('',#124,.T.);
#96=FACE_OUTER_BOUND('',#126,.T.);
#97=FACE_OUTER_BOUND('',#127,.T.);
#98=EDGE_LOOP('',(#258,#259,#260,#261));
#99=EDGE_LOOP('',(#262,#263,#264,#265,#266,#267,#268,#269));
#100=EDGE_LOOP('',(#270));
#101=EDGE_LOOP('',(#271));
#102=EDGE_LOOP('',(#272,#273,#274,#275,#276,#277,#278,#279,#280,#281,#282));
#103=EDGE_LOOP('',(#283));
#104=EDGE_LOOP('',(#284));
#105=EDGE_LOOP('',(#285,#286,#287,#288,#289));
#106=EDGE_LOOP('',(#290,#291,#292,#293));
#107=EDGE_LOOP('',(#294,#295,#296,#297));
#108=EDGE_LOOP('',(#298));
#109=EDGE_LOOP('',(#299,#300,#301));
#110=EDGE_LOOP('',(#302,#303,#304,#305,#306,#307));
#111=EDGE_LOOP('',(#308,#309,#310,#311,#312));
#112=EDGE_LOOP('',(#313,#314,#315,#316,#317));
#113=EDGE_LOOP('',(#318,#319,#320,#321));
#114=EDGE_LOOP('',(#322,#323,#324,#325,#326,#327,#328,#329));
#115=EDGE_LOOP('',(#330));
#116=EDGE_LOOP('',(#331));
#117=EDGE_LOOP('',(#332,#333,#334,#335));
#118=EDGE_LOOP('',(#336,#337,#338,#339,#340));
#119=EDGE_LOOP('',(#341,#342,#343,#344,#345,#346,#347));
#120=EDGE_LOOP('',(#348));
#121=EDGE_LOOP('',(#349));
#122=EDGE_LOOP('',(#350,#351,#352,#353,#354));
#123=EDGE_LOOP('',(#355,#356,#357,#358,#359));
#124=EDGE_LOOP('',(#360));
#125=EDGE_LOOP('',(#361));
#126=EDGE_LOOP('',(#362,#363,#364,#365,#366));
#127=EDGE_LOOP('',(#367,#368,#369,#370,#371));
#128=LINE('',#561,#133);
#129=LINE('',#567,#134);
#130=LINE('',#1057,#135);
#131=LINE('',#3998,#136);
#132=LINE('',#4005,#137);
#133=VECTOR('',#466,17.525);
#134=VECTOR('',#473,18.825);
#135=VECTOR('',#498,27.855);
#136=VECTOR('',#541,25.9465329931076);
#137=VECTOR('',#552,17.213);
#138=CIRCLE('',#415,17.525);
#139=CIRCLE('',#416,17.525);
#140=CIRCLE('',#418,18.825);
#141=CIRCLE('',#419,18.825);
#142=CIRCLE('',#422,1.0000586810243);
#143=CIRCLE('',#425,14.5762059770986);
#144=CIRCLE('',#430,27.855);
#145=CIRCLE('',#431,27.855);
#146=CIRCLE('',#433,29.507);
#147=CIRCLE('',#434,3.);
#148=CIRCLE('',#435,32.507);
#149=CIRCLE('',#437,1.00005555136491);
#150=CIRCLE('',#438,0.999999999999999);
#151=CIRCLE('',#439,19.1197956226736);
#152=CIRCLE('',#441,1.);
#153=CIRCLE('',#443,25.9465329931075);
#154=CIRCLE('',#445,23.065626287936);
#155=CIRCLE('',#446,6.5);
#156=CIRCLE('',#447,16.6012339680422);
#157=CIRCLE('',#448,16.6012339680422);
#158=CIRCLE('',#450,25.5443099261802);
#159=CIRCLE('',#451,25.5443099261802);
#160=CIRCLE('',#453,24.0454155515643);
#161=CIRCLE('',#455,1.5);
#162=VERTEX_POINT('',#558);
#163=VERTEX_POINT('',#560);
#164=VERTEX_POINT('',#564);
#165=VERTEX_POINT('',#566);
#166=VERTEX_POINT('',#568);
#167=VERTEX_POINT('',#579);
#168=VERTEX_POINT('',#584);
#169=VERTEX_POINT('',#586);
#170=VERTEX_POINT('',#747);
#171=VERTEX_POINT('',#749);
#172=VERTEX_POINT('',#796);
#173=VERTEX_POINT('',#825);
#174=VERTEX_POINT('',#1022);
#175=VERTEX_POINT('',#1043);
#176=VERTEX_POINT('',#1047);
#177=VERTEX_POINT('',#1050);
#178=VERTEX_POINT('',#1054);
#179=VERTEX_POINT('',#1056);
#180=VERTEX_POINT('',#1060);
#181=VERTEX_POINT('',#1062);
#182=VERTEX_POINT('',#1066);
#183=VERTEX_POINT('',#1067);
#184=VERTEX_POINT('',#1075);
#185=VERTEX_POINT('',#1145);
#186=VERTEX_POINT('',#1146);
#187=VERTEX_POINT('',#1226);
#188=VERTEX_POINT('',#1317);
#189=VERTEX_POINT('',#1393);
#190=VERTEX_POINT('',#1394);
#191=VERTEX_POINT('',#1457);
#192=VERTEX_POINT('',#1804);
#193=VERTEX_POINT('',#2269);
#194=VERTEX_POINT('',#3983);
#195=VERTEX_POINT('',#3986);
#196=VERTEX_POINT('',#3988);
#197=VERTEX_POINT('',#3990);
#198=VERTEX_POINT('',#3994);
#199=VERTEX_POINT('',#3995);
#200=VERTEX_POINT('',#4000);
#201=EDGE_CURVE('',#162,#162,#138,.T.);
#202=EDGE_CURVE('',#162,#163,#128,.T.);
#203=EDGE_CURVE('',#163,#163,#139,.T.);
#204=EDGE_CURVE('',#164,#164,#140,.T.);
#205=EDGE_CURVE('',#164,#165,#129,.T.);
#206=EDGE_CURVE('',#166,#165,#50,.T.);
#207=EDGE_CURVE('',#167,#166,#51,.T.);
#208=EDGE_CURVE('',#168,#167,#141,.T.);
#209=EDGE_CURVE('',#169,#168,#52,.T.);
#210=EDGE_CURVE('',#165,#169,#53,.T.);
#211=EDGE_CURVE('',#168,#170,#24,.T.);
#212=EDGE_CURVE('',#170,#171,#54,.T.);
#213=EDGE_CURVE('',#171,#172,#55,.T.);
#214=EDGE_CURVE('',#172,#173,#56,.T.);
#215=EDGE_CURVE('',#174,#173,#57,.T.);
#216=EDGE_CURVE('',#174,#175,#142,.T.);
#217=EDGE_CURVE('',#175,#167,#25,.T.);
#218=EDGE_CURVE('',#176,#176,#143,.T.);
#219=EDGE_CURVE('',#177,#175,#26,.T.);
#220=EDGE_CURVE('',#170,#177,#27,.T.);
#221=EDGE_CURVE('',#178,#178,#144,.T.);
#222=EDGE_CURVE('',#178,#179,#130,.T.);
#223=EDGE_CURVE('',#179,#179,#145,.T.);
#224=EDGE_CURVE('',#180,#180,#146,.T.);
#225=EDGE_CURVE('',#180,#181,#147,.T.);
#226=EDGE_CURVE('',#181,#181,#148,.T.);
#227=EDGE_CURVE('',#182,#183,#58,.T.);
#228=EDGE_CURVE('',#184,#182,#59,.T.);
#229=EDGE_CURVE('',#183,#184,#60,.T.);
#230=EDGE_CURVE('',#185,#186,#61,.T.);
#231=EDGE_CURVE('',#186,#187,#62,.T.);
#232=EDGE_CURVE('',#187,#182,#63,.T.);
#233=EDGE_CURVE('',#188,#183,#149,.T.);
#234=EDGE_CURVE('',#185,#188,#64,.T.);
#235=EDGE_CURVE('',#189,#190,#65,.T.);
#236=EDGE_CURVE('',#190,#184,#150,.T.);
#237=EDGE_CURVE('',#189,#187,#151,.T.);
#238=EDGE_CURVE('',#190,#191,#66,.T.);
#239=EDGE_CURVE('',#191,#188,#67,.T.);
#240=EDGE_CURVE('',#192,#190,#68,.T.);
#241=EDGE_CURVE('',#173,#192,#69,.T.);
#242=EDGE_CURVE('',#173,#191,#70,.T.);
#243=EDGE_CURVE('',#186,#193,#71,.T.);
#244=EDGE_CURVE('',#193,#172,#72,.T.);
#245=EDGE_CURVE('',#192,#171,#73,.T.);
#246=EDGE_CURVE('',#177,#192,#152,.T.);
#247=EDGE_CURVE('',#194,#194,#153,.T.);
#248=EDGE_CURVE('',#195,#195,#154,.T.);
#249=EDGE_CURVE('',#195,#196,#155,.T.);
#250=EDGE_CURVE('',#196,#197,#156,.T.);
#251=EDGE_CURVE('',#197,#196,#157,.T.);
#252=EDGE_CURVE('',#198,#199,#158,.T.);
#253=EDGE_CURVE('',#199,#198,#159,.T.);
#254=EDGE_CURVE('',#199,#194,#131,.T.);
#255=EDGE_CURVE('',#200,#200,#160,.T.);
#256=EDGE_CURVE('',#200,#198,#161,.T.);
#257=EDGE_CURVE('',#176,#197,#132,.T.);
#258=ORIENTED_EDGE('',*,*,#201,.F.);
#259=ORIENTED_EDGE('',*,*,#202,.T.);
#260=ORIENTED_EDGE('',*,*,#203,.F.);
#261=ORIENTED_EDGE('',*,*,#202,.F.);
#262=ORIENTED_EDGE('',*,*,#204,.F.);
#263=ORIENTED_EDGE('',*,*,#205,.T.);
#264=ORIENTED_EDGE('',*,*,#206,.F.);
#265=ORIENTED_EDGE('',*,*,#207,.F.);
#266=ORIENTED_EDGE('',*,*,#208,.F.);
#267=ORIENTED_EDGE('',*,*,#209,.F.);
#268=ORIENTED_EDGE('',*,*,#210,.F.);
#269=ORIENTED_EDGE('',*,*,#205,.F.);
#270=ORIENTED_EDGE('',*,*,#204,.T.);
#271=ORIENTED_EDGE('',*,*,#203,.T.);
#272=ORIENTED_EDGE('',*,*,#206,.T.);
#273=ORIENTED_EDGE('',*,*,#210,.T.);
#274=ORIENTED_EDGE('',*,*,#209,.T.);
#275=ORIENTED_EDGE('',*,*,#211,.T.);
#276=ORIENTED_EDGE('',*,*,#212,.T.);
#277=ORIENTED_EDGE('',*,*,#213,.T.);
#278=ORIENTED_EDGE('',*,*,#214,.T.);
#279=ORIENTED_EDGE('',*,*,#215,.F.);
#280=ORIENTED_EDGE('',*,*,#216,.T.);
#281=ORIENTED_EDGE('',*,*,#217,.T.);
#282=ORIENTED_EDGE('',*,*,#207,.T.);
#283=ORIENTED_EDGE('',*,*,#201,.T.);
#284=ORIENTED_EDGE('',*,*,#218,.T.);
#285=ORIENTED_EDGE('',*,*,#208,.T.);
#286=ORIENTED_EDGE('',*,*,#217,.F.);
#287=ORIENTED_EDGE('',*,*,#219,.F.);
#288=ORIENTED_EDGE('',*,*,#220,.F.);
#289=ORIENTED_EDGE('',*,*,#211,.F.);
#290=ORIENTED_EDGE('',*,*,#221,.F.);
#291=ORIENTED_EDGE('',*,*,#222,.T.);
#292=ORIENTED_EDGE('',*,*,#223,.T.);
#293=ORIENTED_EDGE('',*,*,#222,.F.);
#294=ORIENTED_EDGE('',*,*,#224,.T.);
#295=ORIENTED_EDGE('',*,*,#225,.T.);
#296=ORIENTED_EDGE('',*,*,#226,.F.);
#297=ORIENTED_EDGE('',*,*,#225,.F.);
#298=ORIENTED_EDGE('',*,*,#224,.F.);
#299=ORIENTED_EDGE('',*,*,#227,.F.);
#300=ORIENTED_EDGE('',*,*,#228,.F.);
#301=ORIENTED_EDGE('',*,*,#229,.F.);
#302=ORIENTED_EDGE('',*,*,#230,.T.);
#303=ORIENTED_EDGE('',*,*,#231,.T.);
#304=ORIENTED_EDGE('',*,*,#232,.T.);
#305=ORIENTED_EDGE('',*,*,#227,.T.);
#306=ORIENTED_EDGE('',*,*,#233,.F.);
#307=ORIENTED_EDGE('',*,*,#234,.F.);
#308=ORIENTED_EDGE('',*,*,#235,.T.);
#309=ORIENTED_EDGE('',*,*,#236,.T.);
#310=ORIENTED_EDGE('',*,*,#228,.T.);
#311=ORIENTED_EDGE('',*,*,#232,.F.);
#312=ORIENTED_EDGE('',*,*,#237,.F.);
#313=ORIENTED_EDGE('',*,*,#229,.T.);
#314=ORIENTED_EDGE('',*,*,#236,.F.);
#315=ORIENTED_EDGE('',*,*,#238,.T.);
#316=ORIENTED_EDGE('',*,*,#239,.T.);
#317=ORIENTED_EDGE('',*,*,#233,.T.);
#318=ORIENTED_EDGE('',*,*,#238,.F.);
#319=ORIENTED_EDGE('',*,*,#240,.F.);
#320=ORIENTED_EDGE('',*,*,#241,.F.);
#321=ORIENTED_EDGE('',*,*,#242,.T.);
#322=ORIENTED_EDGE('',*,*,#235,.F.);
#323=ORIENTED_EDGE('',*,*,#237,.T.);
#324=ORIENTED_EDGE('',*,*,#231,.F.);
#325=ORIENTED_EDGE('',*,*,#243,.T.);
#326=ORIENTED_EDGE('',*,*,#244,.T.);
#327=ORIENTED_EDGE('',*,*,#213,.F.);
#328=ORIENTED_EDGE('',*,*,#245,.F.);
#329=ORIENTED_EDGE('',*,*,#240,.T.);
#330=ORIENTED_EDGE('',*,*,#226,.T.);
#331=ORIENTED_EDGE('',*,*,#223,.F.);
#332=ORIENTED_EDGE('',*,*,#220,.T.);
#333=ORIENTED_EDGE('',*,*,#246,.T.);
#334=ORIENTED_EDGE('',*,*,#245,.T.);
#335=ORIENTED_EDGE('',*,*,#212,.F.);
#336=ORIENTED_EDGE('',*,*,#241,.T.);
#337=ORIENTED_EDGE('',*,*,#246,.F.);
#338=ORIENTED_EDGE('',*,*,#219,.T.);
#339=ORIENTED_EDGE('',*,*,#216,.F.);
#340=ORIENTED_EDGE('',*,*,#215,.T.);
#341=ORIENTED_EDGE('',*,*,#214,.F.);
#342=ORIENTED_EDGE('',*,*,#244,.F.);
#343=ORIENTED_EDGE('',*,*,#243,.F.);
#344=ORIENTED_EDGE('',*,*,#230,.F.);
#345=ORIENTED_EDGE('',*,*,#234,.T.);
#346=ORIENTED_EDGE('',*,*,#239,.F.);
#347=ORIENTED_EDGE('',*,*,#242,.F.);
#348=ORIENTED_EDGE('',*,*,#221,.T.);
#349=ORIENTED_EDGE('',*,*,#247,.T.);
#350=ORIENTED_EDGE('',*,*,#248,.T.);
#351=ORIENTED_EDGE('',*,*,#249,.T.);
#352=ORIENTED_EDGE('',*,*,#250,.T.);
#353=ORIENTED_EDGE('',*,*,#251,.T.);
#354=ORIENTED_EDGE('',*,*,#249,.F.);
#355=ORIENTED_EDGE('',*,*,#252,.F.);
#356=ORIENTED_EDGE('',*,*,#253,.F.);
#357=ORIENTED_EDGE('',*,*,#254,.T.);
#358=ORIENTED_EDGE('',*,*,#247,.F.);
#359=ORIENTED_EDGE('',*,*,#254,.F.);
#360=ORIENTED_EDGE('',*,*,#255,.F.);
#361=ORIENTED_EDGE('',*,*,#248,.F.);
#362=ORIENTED_EDGE('',*,*,#255,.T.);
#363=ORIENTED_EDGE('',*,*,#256,.T.);
#364=ORIENTED_EDGE('',*,*,#252,.T.);
#365=ORIENTED_EDGE('',*,*,#253,.T.);
#366=ORIENTED_EDGE('',*,*,#256,.F.);
#367=ORIENTED_EDGE('',*,*,#218,.F.);
#368=ORIENTED_EDGE('',*,*,#257,.T.);
#369=ORIENTED_EDGE('',*,*,#250,.F.);
#370=ORIENTED_EDGE('',*,*,#251,.F.);
#371=ORIENTED_EDGE('',*,*,#257,.F.);
#372=CYLINDRICAL_SURFACE('',#414,17.525);
#373=CYLINDRICAL_SURFACE('',#417,18.825);
#374=CYLINDRICAL_SURFACE('',#429,27.855);
#375=ADVANCED_FACE('',(#74),#372,.F.);
#376=ADVANCED_FACE('',(#75),#373,.T.);
#377=ADVANCED_FACE('',(#76,#37),#43,.T.);
#378=ADVANCED_FACE('',(#77),#28,.F.);
#379=ADVANCED_FACE('',(#78,#38),#44,.F.);
#380=ADVANCED_FACE('',(#79),#45,.F.);
#381=ADVANCED_FACE('',(#80),#374,.T.);
#382=ADVANCED_FACE('',(#81),#21,.T.);
#383=ADVANCED_FACE('',(#82,#39),#46,.F.);
#384=ADVANCED_FACE('',(#83),#29,.T.);
#385=ADVANCED_FACE('',(#84),#30,.T.);
#386=ADVANCED_FACE('',(#85),#31,.T.);
#387=ADVANCED_FACE('',(#86),#32,.T.);
#388=ADVANCED_FACE('',(#87),#33,.T.);
#389=ADVANCED_FACE('',(#88,#40),#47,.F.);
#390=ADVANCED_FACE('',(#89),#34,.F.);
#391=ADVANCED_FACE('',(#90),#35,.F.);
#392=ADVANCED_FACE('',(#91),#36,.F.);
#393=ADVANCED_FACE('',(#92,#41),#48,.T.);
#394=ADVANCED_FACE('',(#93),#22,.T.);
#395=ADVANCED_FACE('',(#94),#19,.F.);
#396=ADVANCED_FACE('',(#95,#42),#49,.T.);
#397=ADVANCED_FACE('',(#96),#23,.F.);
#398=ADVANCED_FACE('',(#97),#20,.F.);
#399=CLOSED_SHELL('',(#375,#376,#377,#378,#379,#380,#381,#382,#383,#384,
#385,#386,#387,#388,#389,#390,#391,#392,#393,#394,#395,#396,#397,#398));
#400=DERIVED_UNIT_ELEMENT(#402,1.);
#401=DERIVED_UNIT_ELEMENT(#4014,3.);
#402=(
MASS_UNIT()
NAMED_UNIT(*)
SI_UNIT(.KILO.,.GRAM.)
);
#403=DERIVED_UNIT((#400,#401));
#404=MEASURE_REPRESENTATION_ITEM('density measure',
POSITIVE_RATIO_MEASURE(7850.),#403);
#405=PROPERTY_DEFINITION_REPRESENTATION(#410,#407);
#406=PROPERTY_DEFINITION_REPRESENTATION(#411,#408);
#407=REPRESENTATION('material name',(#409),#4011);
#408=REPRESENTATION('density',(#404),#4011);
#409=DESCRIPTIVE_REPRESENTATION_ITEM('Steel','Steel');
#410=PROPERTY_DEFINITION('material property','material name',#4026);
#411=PROPERTY_DEFINITION('material property','density of part',#4026);
#412=AXIS2_PLACEMENT_3D('placement',#555,#458,#459);
#413=AXIS2_PLACEMENT_3D('placement',#556,#460,#461);
#414=AXIS2_PLACEMENT_3D('',#557,#462,#463);
#415=AXIS2_PLACEMENT_3D('',#559,#464,#465);
#416=AXIS2_PLACEMENT_3D('',#562,#467,#468);
#417=AXIS2_PLACEMENT_3D('',#563,#469,#470);
#418=AXIS2_PLACEMENT_3D('',#565,#471,#472);
#419=AXIS2_PLACEMENT_3D('',#585,#474,#475);
#420=AXIS2_PLACEMENT_3D('',#627,#476,#477);
#421=AXIS2_PLACEMENT_3D('',#748,#478,#479);
#422=AXIS2_PLACEMENT_3D('',#1044,#480,#481);
#423=AXIS2_PLACEMENT_3D('',#1045,#482,#483);
#424=AXIS2_PLACEMENT_3D('',#1046,#484,#485);
#425=AXIS2_PLACEMENT_3D('',#1048,#486,#487);
#426=AXIS2_PLACEMENT_3D('',#1049,#488,#489);
#427=AXIS2_PLACEMENT_3D('',#1051,#490,#491);
#428=AXIS2_PLACEMENT_3D('',#1052,#492,#493);
#429=AXIS2_PLACEMENT_3D('',#1053,#494,#495);
#430=AXIS2_PLACEMENT_3D('',#1055,#496,#497);
#431=AXIS2_PLACEMENT_3D('',#1058,#499,#500);
#432=AXIS2_PLACEMENT_3D('',#1059,#501,#502);
#433=AXIS2_PLACEMENT_3D('',#1061,#503,#504);
#434=AXIS2_PLACEMENT_3D('',#1063,#505,#506);
#435=AXIS2_PLACEMENT_3D('',#1064,#507,#508);
#436=AXIS2_PLACEMENT_3D('',#1065,#509,#510);
#437=AXIS2_PLACEMENT_3D('',#1318,#511,#512);
#438=AXIS2_PLACEMENT_3D('',#1405,#513,#514);
#439=AXIS2_PLACEMENT_3D('',#1406,#515,#516);
#440=AXIS2_PLACEMENT_3D('',#3422,#517,#518);
#441=AXIS2_PLACEMENT_3D('',#3451,#519,#520);
#442=AXIS2_PLACEMENT_3D('',#3982,#521,#522);
#443=AXIS2_PLACEMENT_3D('',#3984,#523,#524);
#444=AXIS2_PLACEMENT_3D('',#3985,#525,#526);
#445=AXIS2_PLACEMENT_3D('',#3987,#527,#528);
#446=AXIS2_PLACEMENT_3D('',#3989,#529,#530);
#447=AXIS2_PLACEMENT_3D('',#3991,#531,#532);
#448=AXIS2_PLACEMENT_3D('',#3992,#533,#534);
#449=AXIS2_PLACEMENT_3D('',#3993,#535,#536);
#450=AXIS2_PLACEMENT_3D('',#3996,#537,#538);
#451=AXIS2_PLACEMENT_3D('',#3997,#539,#540);
#452=AXIS2_PLACEMENT_3D('',#3999,#542,#543);
#453=AXIS2_PLACEMENT_3D('',#4001,#544,#545);
#454=AXIS2_PLACEMENT_3D('',#4002,#546,#547);
#455=AXIS2_PLACEMENT_3D('',#4003,#548,#549);
#456=AXIS2_PLACEMENT_3D('',#4004,#550,#551);
#457=AXIS2_PLACEMENT_3D('',#4006,#553,#554);
#458=DIRECTION('axis',(0.,0.,1.));
#459=DIRECTION('refdir',(1.,0.,0.));
#460=DIRECTION('axis',(0.,0.,1.));
#461=DIRECTION('refdir',(1.,0.,0.));
#462=DIRECTION('center_axis',(0.,3.20474742746036E-31,1.));
#463=DIRECTION('ref_axis',(1.,0.,0.));
#464=DIRECTION('center_axis',(0.,1.22464679914735E-16,1.));
#465=DIRECTION('ref_axis',(1.,0.,0.));
#466=DIRECTION('',(0.,3.20474742746036E-31,1.));
#467=DIRECTION('center_axis',(0.,-3.20474742746036E-31,-1.));
#468=DIRECTION('ref_axis',(1.,0.,0.));
#469=DIRECTION('center_axis',(0.,3.20474742746036E-31,1.));
#470=DIRECTION('ref_axis',(1.,0.,0.));
#471=DIRECTION('center_axis',(0.,3.20474742746036E-31,1.));
#472=DIRECTION('ref_axis',(1.,0.,0.));
#473=DIRECTION('',(0.,-3.20474742746036E-31,-1.));
#474=DIRECTION('center_axis',(0.,-1.22464679914735E-16,-1.));
#475=DIRECTION('ref_axis',(1.,0.,0.));
#476=DIRECTION('center_axis',(0.,3.20474742746036E-31,1.));
#477=DIRECTION('ref_axis',(1.,0.,0.));
#478=DIRECTION('center_axis',(1.745699062143E-17,-1.66132025807269E-16,
-1.));
#479=DIRECTION('ref_axis',(0.855189496064505,0.518315469401539,-7.11797639265796E-17));
#480=DIRECTION('center_axis',(-0.974290990703625,0.225293287545907,4.52833407071346E-6));
#481=DIRECTION('ref_axis',(-6.40965952133393E-7,-2.28716153893082E-5,0.999999999738239));
#482=DIRECTION('center_axis',(8.84255473543299E-18,-8.15273943451818E-17,
-1.));
#483=DIRECTION('ref_axis',(0.931427723863069,-0.363926359610378,3.79061684629207E-17));
#484=DIRECTION('center_axis',(0.,-1.22464679914735E-16,-1.));
#485=DIRECTION('ref_axis',(1.,0.,0.));
#486=DIRECTION('center_axis',(0.,-1.22464679914735E-16,-1.));
#487=DIRECTION('ref_axis',(0.,-1.,1.22464679914735E-16));
#488=DIRECTION('center_axis',(0.,-1.22464679914735E-16,-1.));
#489=DIRECTION('ref_axis',(1.,0.,0.));
#490=DIRECTION('center_axis',(1.69700983516062E-17,-1.28712577527101E-16,
-1.));
#491=DIRECTION('ref_axis',(0.95779512597476,0.287451729267706,-2.0744775500188E-17));
#492=DIRECTION('center_axis',(3.93392075903938E-18,-1.21452397024552E-16,
-1.));
#493=DIRECTION('ref_axis',(0.994882816380992,-0.101035546565683,1.61847994792607E-17));
#494=DIRECTION('center_axis',(0.,-1.22464679914735E-16,-1.));
#495=DIRECTION('ref_axis',(-1.,0.,0.));
#496=DIRECTION('center_axis',(0.,-1.22464679914735E-16,-1.));
#497=DIRECTION('ref_axis',(-1.,0.,0.));
#498=DIRECTION('',(0.,1.22464679914735E-16,1.));
#499=DIRECTION('center_axis',(0.,-1.22464679914735E-16,-1.));
#500=DIRECTION('ref_axis',(-1.,0.,0.));
#501=DIRECTION('center_axis',(0.,1.22464679914735E-16,1.));
#502=DIRECTION('ref_axis',(-1.,0.,0.));
#503=DIRECTION('center_axis',(0.,-1.22464679914735E-16,-1.));
#504=DIRECTION('ref_axis',(1.,0.,0.));
#505=DIRECTION('center_axis',(-1.22471786918718E-16,1.,-1.22464679914735E-16));
#506=DIRECTION('ref_axis',(1.,1.22471786918718E-16,0.));
#507=DIRECTION('center_axis',(0.,-1.22464679914735E-16,-1.));
#508=DIRECTION('ref_axis',(1.,0.,0.));
#509=DIRECTION('center_axis',(0.,-1.22464679914735E-16,-1.));
#510=DIRECTION('ref_axis',(-1.,0.,0.));
#511=DIRECTION('center_axis',(-0.959099191912162,-0.283070203389629,-5.13737931421545E-6));
#512=DIRECTION('ref_axis',(-8.77317383577743E-7,2.11213106686991E-5,-0.99999999977656));
#513=DIRECTION('center_axis',(0.999793073286838,0.0203423353541429,-2.49121758786333E-18));
#514=DIRECTION('ref_axis',(0.0203423353541429,-0.999793073286838,-4.31845275979959E-15));
#515=DIRECTION('center_axis',(-0.0127808149846823,0.00334054967803964,0.999912741941104));
#516=DIRECTION('ref_axis',(-0.258629355043187,-0.965976630426817,-7.8607873819354E-5));
#517=DIRECTION('center_axis',(0.,1.22464679914735E-16,1.));
#518=DIRECTION('ref_axis',(1.,0.,0.));
#519=DIRECTION('center_axis',(0.995910858019441,0.0903413685914797,-1.10636267876147E-17));
#520=DIRECTION('ref_axis',(4.31408307542741E-32,1.22464679914735E-16,1.));
#521=DIRECTION('center_axis',(0.,-1.22464679914735E-16,-1.));
#522=DIRECTION('ref_axis',(-1.,0.,0.));
#523=DIRECTION('center_axis',(0.,1.22464679914735E-16,1.));
#524=DIRECTION('ref_axis',(0.,-1.,1.22464679914735E-16));
#525=DIRECTION('center_axis',(0.,1.22464679914735E-16,1.));
#526=DIRECTION('ref_axis',(-1.,0.,0.));
#527=DIRECTION('center_axis',(0.,-1.22464679914735E-16,-1.));
#528=DIRECTION('ref_axis',(0.,-1.,1.22464679914735E-16));
#529=DIRECTION('center_axis',(-1.22334579088131E-16,1.,-1.22464679914735E-16));
#530=DIRECTION('ref_axis',(1.,1.22334579088131E-16,0.));
#531=DIRECTION('center_axis',(0.,1.22464679914735E-16,1.));
#532=DIRECTION('ref_axis',(6.12323399573676E-17,-1.,1.22464679914735E-16));
#533=DIRECTION('center_axis',(0.,1.22464679914735E-16,1.));
#534=DIRECTION('ref_axis',(6.12323399573676E-17,-1.,1.22464679914735E-16));
#535=DIRECTION('center_axis',(0.,-1.22464679914735E-16,-1.));
#536=DIRECTION('ref_axis',(0.,-1.,1.22464679914735E-16));
#537=DIRECTION('center_axis',(0.,-1.22464679914735E-16,-1.));
#538=DIRECTION('ref_axis',(6.12323399573677E-17,-1.,1.22464679914735E-16));
#539=DIRECTION('center_axis',(0.,-1.22464679914735E-16,-1.));
#540=DIRECTION('ref_axis',(6.12323399573677E-17,-1.,1.22464679914735E-16));
#541=DIRECTION('',(4.70115075253109E-18,0.0383878090875198,-0.999262916410621));
#542=DIRECTION('center_axis',(0.,-1.22464679914735E-16,-1.));
#543=DIRECTION('ref_axis',(1.,0.,0.));
#544=DIRECTION('center_axis',(0.,1.22464679914735E-16,1.));
#545=DIRECTION('ref_axis',(0.,-1.,1.22464679914735E-16));
#546=DIRECTION('center_axis',(0.,-1.22464679914735E-16,-1.));
#547=DIRECTION('ref_axis',(1.,0.,0.));
#548=DIRECTION('center_axis',(-1.22572908153236E-16,-1.,1.22464679914735E-16));
#549=DIRECTION('ref_axis',(-1.,1.22572908153236E-16,0.));
#550=DIRECTION('center_axis',(0.,-1.22464679914735E-16,-1.));
#551=DIRECTION('ref_axis',(0.,-1.,1.22464679914735E-16));
#552=DIRECTION('',(1.28010447960524E-17,0.104528463267654,-0.994521895368273));
#553=DIRECTION('',(0.,0.,1.));
#554=DIRECTION('',(1.,0.,0.));
#555=CARTESIAN_POINT('',(0.,0.,0.));
#556=CARTESIAN_POINT('',(0.,0.,0.));
#557=CARTESIAN_POINT('Origin',(-0.39605143468062,0.047546631965787,37.));
#558=CARTESIAN_POINT('',(-17.9210514346806,0.0475466319657849,37.));
#559=CARTESIAN_POINT('Origin',(-0.39605143468062,0.047546631965787,37.));
#560=CARTESIAN_POINT('',(-17.9210514346806,0.0475466319657849,39.69));
#561=CARTESIAN_POINT('',(-17.9210514346806,0.0475466319657849,37.));
#562=CARTESIAN_POINT('Origin',(-0.39605143468062,0.047546631965787,39.69));
#563=CARTESIAN_POINT('Origin',(-0.39605143468062,0.047546631965787,37.));
#564=CARTESIAN_POINT('',(-19.2210514346806,0.0475466319657847,39.69));
#565=CARTESIAN_POINT('Origin',(-0.39605143468062,0.047546631965787,39.69));
#566=CARTESIAN_POINT('',(-19.2210514346797,0.047540620763853,36.889828476664));
#567=CARTESIAN_POINT('',(-19.2210514346806,0.0475466319657847,37.));
#568=CARTESIAN_POINT('',(-7.21694565143812,-17.4979341170105,36.9999997406444));
#569=CARTESIAN_POINT('Ctrl Pts',(-7.21706835349864,-17.4982321536339,36.9999993867884));
#570=CARTESIAN_POINT('Ctrl Pts',(-8.83956402683495,-16.8674781373106,36.9999420736931));
#571=CARTESIAN_POINT('Ctrl Pts',(-10.3667700181725,-16.0147016079825,36.9962601724034));
#572=CARTESIAN_POINT('Ctrl Pts',(-13.373928370998,-13.7392956654621,36.9830448286276));
#573=CARTESIAN_POINT('Ctrl Pts',(-14.7841247459218,-12.2604012777985,36.9732088657072));
#574=CARTESIAN_POINT('Ctrl Pts',(-16.8659584483236,-9.21874422247483,36.9530219732304));
#575=CARTESIAN_POINT('Ctrl Pts',(-17.616785988289,-7.73501210167331,36.9422043837857));
#576=CARTESIAN_POINT('Ctrl Pts',(-18.8636227280003,-4.17327116961329,36.9185404560258));
#577=CARTESIAN_POINT('Ctrl Pts',(-19.2210507583767,-2.07040563400365,36.90448552941));
#578=CARTESIAN_POINT('Ctrl Pts',(-19.2210514346797,0.0475406207638523,36.889828476664));
#579=CARTESIAN_POINT('',(-7.18198567742938,-17.5118303915248,37.));
#580=CARTESIAN_POINT('Ctrl Pts',(-7.18198567742938,-17.5118303915248,37.));
#581=CARTESIAN_POINT('Ctrl Pts',(-7.19360902430082,-17.5071254855808,37.));
#582=CARTESIAN_POINT('Ctrl Pts',(-7.20523237117226,-17.5024205796367,37.));
#583=CARTESIAN_POINT('Ctrl Pts',(-7.2168557180437,-17.4977156736926,37.));
#584=CARTESIAN_POINT('',(9.42942175671951,-16.0098722628964,37.));
#585=CARTESIAN_POINT('Origin',(-0.39605143468062,0.047546631965787,37.));
#586=CARTESIAN_POINT('',(9.47062334788897,-15.9841127502353,36.9999993764814));
#587=CARTESIAN_POINT('Ctrl Pts',(9.47045105278513,-15.9838448530999,37.));
#588=CARTESIAN_POINT('Ctrl Pts',(9.45677462076326,-15.9925206563654,37.));
#589=CARTESIAN_POINT('Ctrl Pts',(9.44309818874138,-16.0011964596309,37.));
#590=CARTESIAN_POINT('Ctrl Pts',(9.42942175671951,-16.0098722628964,37.));
#591=CARTESIAN_POINT('Ctrl Pts',(-19.2210514346797,0.0475406207638529,36.889828476664));
#592=CARTESIAN_POINT('Ctrl Pts',(-19.2210519382667,1.62460059594651,36.8789145777924));
#593=CARTESIAN_POINT('Ctrl Pts',(-19.0228778875261,3.19541761993368,36.8693796986601));
#594=CARTESIAN_POINT('Ctrl Pts',(-18.2213741054084,6.32138713384474,36.8511612564882));
#595=CARTESIAN_POINT('Ctrl Pts',(-17.6032035534928,7.85887842102021,36.8430300066171));
#596=CARTESIAN_POINT('Ctrl Pts',(-16.557575128885,9.71267147948256,36.8310482135628));
#597=CARTESIAN_POINT('Ctrl Pts',(-16.3067510821547,10.1202381566543,36.8281338686136));
#598=CARTESIAN_POINT('Ctrl Pts',(-15.4334163199943,11.4251723932589,36.818451308612));
#599=CARTESIAN_POINT('Ctrl Pts',(-14.7483556980719,12.2780058901727,36.8116825896487));
#600=CARTESIAN_POINT('Ctrl Pts',(-12.3159448776382,14.8184242629399,36.7950142062501));
#601=CARTESIAN_POINT('Ctrl Pts',(-10.3158542015973,16.2296212418448,36.7934163666546));
#602=CARTESIAN_POINT('Ctrl Pts',(-7.00597598348612,17.7149182776847,36.7874834854973));
#603=CARTESIAN_POINT('Ctrl Pts',(-5.86403517213532,18.1010288368186,36.7859789094266));
#604=CARTESIAN_POINT('Ctrl Pts',(-2.5412262607835,18.88007090768,36.7802727915569));
#605=CARTESIAN_POINT('Ctrl Pts',(-0.317295144081281,19.0017201603187,36.7751624823436));
#606=CARTESIAN_POINT('Ctrl Pts',(3.08974043387708,18.5872964863811,36.7822976609013));
#607=CARTESIAN_POINT('Ctrl Pts',(4.28521068760619,18.3220849082708,36.7871116061424));
#608=CARTESIAN_POINT('Ctrl Pts',(6.60449758675955,17.5648761524261,36.7958158199403));
#609=CARTESIAN_POINT('Ctrl Pts',(7.72306708405345,17.0753014607451,36.7993944075253));
#610=CARTESIAN_POINT('Ctrl Pts',(10.9016436823676,15.2992194463378,36.8115858123244));
#611=CARTESIAN_POINT('Ctrl Pts',(12.768922721521,13.7199736167998,36.8169574586923));
#612=CARTESIAN_POINT('Ctrl Pts',(15.7218356586644,10.040558467958,36.8436872892062));
#613=CARTESIAN_POINT('Ctrl Pts',(16.8188721416975,8.0032457837026,36.8622494371838));
#614=CARTESIAN_POINT('Ctrl Pts',(17.8995543137184,4.64805402686769,36.8845730809559));
#615=CARTESIAN_POINT('Ctrl Pts',(18.1610176717553,3.44299580222611,36.8922954230214));
#616=CARTESIAN_POINT('Ctrl Pts',(18.4413992068879,1.0308427798516,36.9063001465093));
#617=CARTESIAN_POINT('Ctrl Pts',(18.4657927815388,-0.169881501488036,36.9129862999155));
#618=CARTESIAN_POINT('Ctrl Pts',(18.2038371479914,-3.65171438635915,36.934872350245));
#619=CARTESIAN_POINT('Ctrl Pts',(17.6152976187657,-5.88810013593234,36.9521105748907));
#620=CARTESIAN_POINT('Ctrl Pts',(16.2325180880895,-8.82854648897957,36.9695178093607));
#621=CARTESIAN_POINT('Ctrl Pts',(15.760435044873,-9.66133137808182,36.9740753801425));
#622=CARTESIAN_POINT('Ctrl Pts',(14.8391588265427,-11.0318340056628,36.9814937272865));
#623=CARTESIAN_POINT('Ctrl Pts',(14.4194764273694,-11.5870759862273,36.9844475541455));
#624=CARTESIAN_POINT('Ctrl Pts',(12.6840959218929,-13.6363879330622,36.9947793185589));
#625=CARTESIAN_POINT('Ctrl Pts',(11.1654820352889,-14.9414876825196,36.9998962733653));
#626=CARTESIAN_POINT('Ctrl Pts',(9.47084251033062,-15.9844535201643,36.9999985833546));
#627=CARTESIAN_POINT('Origin',(-0.39605143468062,0.047546631965787,39.69));
#628=CARTESIAN_POINT('Ctrl Pts',(-4.05499260537115,-18.5253526238272,37.));
#629=CARTESIAN_POINT('Ctrl Pts',(-6.503039384704,-17.9571460961504,37.));
#630=CARTESIAN_POINT('Ctrl Pts',(-11.1771221965672,-15.8570218395086,37.));
#631=CARTESIAN_POINT('Ctrl Pts',(-16.4310311320753,-10.2426024708321,37.));
#632=CARTESIAN_POINT('Ctrl Pts',(-19.0768613030544,-3.01358279513763,37.));
#633=CARTESIAN_POINT('Ctrl Pts',(-18.6995019290956,3.81103878375365,37.));
#634=CARTESIAN_POINT('Ctrl Pts',(-15.7824245190094,10.8480884208259,37.));
#635=CARTESIAN_POINT('Ctrl Pts',(-10.785629930988,15.6667161869522,37.));
#636=CARTESIAN_POINT('Ctrl Pts',(-2.84989630510614,18.6294718826782,37.));
#637=CARTESIAN_POINT('Ctrl Pts',(4.08048176452094,18.255246195988,37.));
#638=CARTESIAN_POINT('Ctrl Pts',(11.6529942585621,14.4607562729348,37.));
#639=CARTESIAN_POINT('Ctrl Pts',(16.1054756958733,9.14025374545032,37.));
#640=CARTESIAN_POINT('Ctrl Pts',(18.5166957839227,1.02291843201242,37.));
#641=CARTESIAN_POINT('Ctrl Pts',(17.6099857833823,-6.72884746932943,37.));
#642=CARTESIAN_POINT('Ctrl Pts',(12.8732715573427,-13.8544897287777,37.));
#643=CARTESIAN_POINT('Ctrl Pts',(8.61890310784441,-16.7006151439305,37.));
#644=CARTESIAN_POINT('Ctrl Pts',(6.29951174942601,-17.6682910341094,37.));
#645=CARTESIAN_POINT('Ctrl Pts',(-4.07088432416674,-18.5938198956166,36.9999999994088));
#646=CARTESIAN_POINT('Ctrl Pts',(-6.52888934733978,-18.0282938371145,37.0000015552135));
#647=CARTESIAN_POINT('Ctrl Pts',(-11.2258742484501,-15.9283722315272,37.0000001554683));
#648=CARTESIAN_POINT('Ctrl Pts',(-16.5144779128569,-10.2959348470197,36.9999974966337));
#649=CARTESIAN_POINT('Ctrl Pts',(-19.1862509746445,-3.03152630669966,37.0000026084047));
#650=CARTESIAN_POINT('Ctrl Pts',(-18.8168444452008,3.83541295856995,36.9999947997236));
#651=CARTESIAN_POINT('Ctrl Pts',(-15.8905785139349,10.9232348486871,37.0000047954031));
#652=CARTESIAN_POINT('Ctrl Pts',(-10.8647693559387,15.7839951415409,36.9999940609139));
#653=CARTESIAN_POINT('Ctrl Pts',(-2.87134682901232,18.7808683644647,37.0000038234032));
#654=CARTESIAN_POINT('Ctrl Pts',(4.11743816896834,18.4135175677206,36.9999900281245));
#655=CARTESIAN_POINT('Ctrl Pts',(11.7625943768073,14.5958790615155,37.000009633065));
#656=CARTESIAN_POINT('Ctrl Pts',(16.264901463717,9.23180206703686,36.9999876562055));
#657=CARTESIAN_POINT('Ctrl Pts',(18.7120480841951,1.03721595238849,37.0000053062267));
#658=CARTESIAN_POINT('Ctrl Pts',(17.8081400578169,-6.79711005492647,36.9999811756063));
#659=CARTESIAN_POINT('Ctrl Pts',(13.0310342138671,-14.0095444586879,37.0000410686798));
#660=CARTESIAN_POINT('Ctrl Pts',(8.73269397000155,-16.8964876673054,36.99989875924));
#661=CARTESIAN_POINT('Ctrl Pts',(6.38785247083466,-17.8800316269893,37.0000000363705));
#662=CARTESIAN_POINT('Ctrl Pts',(-4.10266745759532,-18.7307531300042,36.9851242944401));
#663=CARTESIAN_POINT('Ctrl Pts',(-6.58058986490841,-18.1705893473917,36.983058697311));
#664=CARTESIAN_POINT('Ctrl Pts',(-11.3233765546483,-16.0710675312146,36.9788105088258));
#665=CARTESIAN_POINT('Ctrl Pts',(-16.6813630569081,-10.402600651315,36.9720750633526));
#666=CARTESIAN_POINT('Ctrl Pts',(-19.4050207547384,-3.0674067120884,36.9649491371642));
#667=CARTESIAN_POINT('Ctrl Pts',(-19.051511056925,3.88414636018891,36.9582342154207));
#668=CARTESIAN_POINT('Ctrl Pts',(-16.1068624668991,11.0735209322895,36.9502877270334));
#669=CARTESIAN_POINT('Ctrl Pts',(-11.0230368785878,16.0185128948346,36.9427721019724));
#670=CARTESIAN_POINT('Ctrl Pts',(-2.91423171503409,19.0836013237113,36.9327103897327));
#671=CARTESIAN_POINT('Ctrl Pts',(4.19130747034486,18.7299849698523,36.9240778117319));
#672=CARTESIAN_POINT('Ctrl Pts',(11.9817423316102,14.8660258151721,36.9123809880676));
#673=CARTESIAN_POINT('Ctrl Pts',(16.583607678396,9.41484709349542,36.9022152113508));
#674=CARTESIAN_POINT('Ctrl Pts',(19.1025202890756,1.06578394336257,36.8881591055791));
#675=CARTESIAN_POINT('Ctrl Pts',(18.2041977139756,-6.93350227671232,36.8741096709121));
#676=CARTESIAN_POINT('Ctrl Pts',(13.3461987819275,-14.3194601537546,36.8558065583104));
#677=CARTESIAN_POINT('Ctrl Pts',(8.96013738296369,-17.2875354978613,36.8428415498588));
#678=CARTESIAN_POINT('Ctrl Pts',(6.56430031320482,-18.3029531089018,36.8355286427099));
#679=CARTESIAN_POINT('Ctrl Pts',(-4.14443268893381,-18.9106928518546,36.9246638431478));
#680=CARTESIAN_POINT('Ctrl Pts',(-6.64826015125382,-18.3564237841651,36.9143261003386));
#681=CARTESIAN_POINT('Ctrl Pts',(-11.449637929189,-16.2547717689757,36.893172639452));
#682=CARTESIAN_POINT('Ctrl Pts',(-16.8924570540658,-10.5366384836166,36.8599845136733));
#683=CARTESIAN_POINT('Ctrl Pts',(-19.6750729175474,-3.11079698313767,36.8252626209937));
#684=CARTESIAN_POINT('Ctrl Pts',(-19.3345135820168,3.94364583313288,36.792933384554));
#685=CARTESIAN_POINT('Ctrl Pts',(-16.3605797485963,11.2512090336362,36.7550785158816));
#686=CARTESIAN_POINT('Ctrl Pts',(-11.2031746204775,16.2879771114414,36.7197384824567));
#687=CARTESIAN_POINT('Ctrl Pts',(-2.96022608529346,19.4190964384817,36.6731246102594));
#688=CARTESIAN_POINT('Ctrl Pts',(4.27238855492654,19.0691891120369,36.6337166063132));
#689=CARTESIAN_POINT('Ctrl Pts',(12.208923079701,15.1429778445866,36.5812490168746));
#690=CARTESIAN_POINT('Ctrl Pts',(16.90038210044,9.59398517580339,36.5364213850941));
#691=CARTESIAN_POINT('Ctrl Pts',(19.4694596672053,1.09005682607254,36.4757488885666));
#692=CARTESIAN_POINT('Ctrl Pts',(18.553982131839,-7.05860053014422,36.4163388152723));
#693=CARTESIAN_POINT('Ctrl Pts',(13.6022619522942,-14.5764374027386,36.3413193101789));
#694=CARTESIAN_POINT('Ctrl Pts',(9.1346703119307,-17.5908618496564,36.2896537159144));
#695=CARTESIAN_POINT('Ctrl Pts',(6.69622430425679,-18.6191568980345,36.2611790114167));
#696=CARTESIAN_POINT('Ctrl Pts',(-4.17939599872697,-19.0613274355846,36.8400116371148));
#697=CARTESIAN_POINT('Ctrl Pts',(-6.70448496685377,-18.510163720485,36.8184186776258));
#698=CARTESIAN_POINT('Ctrl Pts',(-11.5523794771987,-16.4025424981871,36.7745426097238));
#699=CARTESIAN_POINT('Ctrl Pts',(-17.0563402272501,-10.6392974761802,36.7067163287346));
#700=CARTESIAN_POINT('Ctrl Pts',(-19.8742322814919,-3.14135870524522,36.6368613496141));
#701=CARTESIAN_POINT('Ctrl Pts',(-19.5327093553796,3.98646811437357,36.5729260428451));
#702=CARTESIAN_POINT('Ctrl Pts',(-16.5270114675851,11.3700217951391,36.4991769671605));
#703=CARTESIAN_POINT('Ctrl Pts',(-11.312615669343,16.4557630195153,36.4316291147701));
#704=CARTESIAN_POINT('Ctrl Pts',(-2.98369024455145,19.6084468534589,36.3444088266066));
#705=CARTESIAN_POINT('Ctrl Pts',(4.31682547549184,19.2422511010774,36.2722932048792));
#706=CARTESIAN_POINT('Ctrl Pts',(12.3124339238661,15.2640465876038,36.1786929594087));
#707=CARTESIAN_POINT('Ctrl Pts',(17.0226123163158,9.65852593574777,36.10083525913));
#708=CARTESIAN_POINT('Ctrl Pts',(19.5765167469786,1.09273323342246,35.9987616247504));
#709=CARTESIAN_POINT('Ctrl Pts',(18.6187058497002,-7.08976230934146,35.9020876925785));
#710=CARTESIAN_POINT('Ctrl Pts',(13.6118403189945,-14.5955251928677,35.7857912916459));
#711=CARTESIAN_POINT('Ctrl Pts',(9.12323899302145,-17.5766662402455,35.7096926594361));
#712=CARTESIAN_POINT('Ctrl Pts',(6.68115826842488,-18.5830456426956,35.6690347198788));
#713=CARTESIAN_POINT('Ctrl Pts',(-4.19830618256792,-19.1427993472346,36.7752433073306));
#714=CARTESIAN_POINT('Ctrl Pts',(-6.73458622873506,-18.5919854230768,36.7453303725425));
#715=CARTESIAN_POINT('Ctrl Pts',(-11.6058026467632,-16.4781236004383,36.6848913745115));
#716=CARTESIAN_POINT('Ctrl Pts',(-17.1358253508958,-10.6880376928355,36.5926252507642));
#717=CARTESIAN_POINT('Ctrl Pts',(-19.9630397095635,-3.15387765416906,36.4988837863425));
#718=CARTESIAN_POINT('Ctrl Pts',(-19.6130840431824,4.004743782763,36.4143221978285));
#719=CARTESIAN_POINT('Ctrl Pts',(-16.5856712454195,11.4137773465989,36.3180909939825));
#720=CARTESIAN_POINT('Ctrl Pts',(-11.3440878402366,16.5075499665891,36.2313978245369));
#721=CARTESIAN_POINT('Ctrl Pts',(-2.98659680568948,19.6504402108204,36.1216201050251));
#722=CARTESIAN_POINT('Ctrl Pts',(4.32542617132959,19.2640023858114,36.0326616212855));
#723=CARTESIAN_POINT('Ctrl Pts',(12.3133173084081,15.2595049102058,35.9199746407543));
#724=CARTESIAN_POINT('Ctrl Pts',(16.9999047918269,9.64084279297039,35.8285802229832));
#725=CARTESIAN_POINT('Ctrl Pts',(19.5138918394187,1.08398735507885,35.712519791817));
#726=CARTESIAN_POINT('Ctrl Pts',(18.5208467327295,-7.06278230805447,35.6062656497309));
#727=CARTESIAN_POINT('Ctrl Pts',(13.5029740600606,-14.4955225813495,35.4850006325235));
#728=CARTESIAN_POINT('Ctrl Pts',(9.03210526211649,-17.42337460092,35.4099496433992));
#729=CARTESIAN_POINT('Ctrl Pts',(6.60624894629085,-18.4034982853522,35.3714937418373));
#730=CARTESIAN_POINT('Ctrl Pts',(-4.20712711347513,-19.1808031072897,36.7397565512592));
#731=CARTESIAN_POINT('Ctrl Pts',(-6.74852455059042,-18.6297112106011,36.7053944728437));
#732=CARTESIAN_POINT('Ctrl Pts',(-11.6300151804792,-16.5119581142424,36.6362008445784));
#733=CARTESIAN_POINT('Ctrl Pts',(-17.1699458998885,-10.7085865406115,36.5313283354351));
#734=CARTESIAN_POINT('Ctrl Pts',(-19.9984585779092,-3.15846134706451,36.4256081815671));
#735=CARTESIAN_POINT('Ctrl Pts',(-19.6422028465816,4.01173615691884,36.331059538247));
#736=CARTESIAN_POINT('Ctrl Pts',(-16.6034276297296,11.4278674803956,36.2242948987488));
#737=CARTESIAN_POINT('Ctrl Pts',(-11.3504501329122,16.5199494589537,36.1290739231227));
#738=CARTESIAN_POINT('Ctrl Pts',(-2.98513374248934,19.6522586241468,36.00987847101));
#739=CARTESIAN_POINT('Ctrl Pts',(4.32493694004969,19.2535171728497,35.9144813375982));
#740=CARTESIAN_POINT('Ctrl Pts',(12.2982831934217,15.2379295731149,35.7954113159271));
#741=CARTESIAN_POINT('Ctrl Pts',(16.9652018909665,9.61846544366038,35.7003900717707));
#742=CARTESIAN_POINT('Ctrl Pts',(19.4533343640214,1.0774190433272,35.5821493837005));
#743=CARTESIAN_POINT('Ctrl Pts',(18.4422346630691,-7.03900444868085,35.4763325499961));
#744=CARTESIAN_POINT('Ctrl Pts',(13.4258201357042,-14.4228461337512,35.3598690562285));
#745=CARTESIAN_POINT('Ctrl Pts',(8.97082192441792,-17.3196406232986,35.2907267843859));
#746=CARTESIAN_POINT('Ctrl Pts',(6.55695855310266,-18.2853558783254,35.2563924960781));
#747=CARTESIAN_POINT('',(6.54665423009496,-17.5631695197135,36.9999999985891));
#748=CARTESIAN_POINT('Origin',(1.24309055269706,-3.77512771808756,37.));
#749=CARTESIAN_POINT('',(6.82170385559064,-18.199166601062,35.2790113939696));
#750=CARTESIAN_POINT('Ctrl Pts',(6.54665423009496,-17.5631695197134,36.9999999985891));
#751=CARTESIAN_POINT('Ctrl Pts',(6.54812699802357,-17.5665753279489,36.9999997388459));
#752=CARTESIAN_POINT('Ctrl Pts',(6.54959972548117,-17.5699810350793,36.9999779780996));
#753=CARTESIAN_POINT('Ctrl Pts',(6.56865166936476,-17.6140388826374,36.9994193102291));
#754=CARTESIAN_POINT('Ctrl Pts',(6.58618391782445,-17.6545813654425,36.9958566233502));
#755=CARTESIAN_POINT('Ctrl Pts',(6.61352403617046,-17.7178028077288,36.9856748755746));
#756=CARTESIAN_POINT('Ctrl Pts',(6.62343685537989,-17.740724997581,36.9810067155297));
#757=CARTESIAN_POINT('Ctrl Pts',(6.6505554461165,-17.8034328114546,36.9655548211436));
#758=CARTESIAN_POINT('Ctrl Pts',(6.66755031167882,-17.8427302662582,36.9528528545693));
#759=CARTESIAN_POINT('Ctrl Pts',(6.69348994856479,-17.9027101215876,36.9287273376764));
#760=CARTESIAN_POINT('Ctrl Pts',(6.70270492379283,-17.9240176299741,36.9191729372847));
#761=CARTESIAN_POINT('Ctrl Pts',(6.72790702551019,-17.9822914012029,36.8902514402046));
#762=CARTESIAN_POINT('Ctrl Pts',(6.74349747699206,-18.0183402168066,36.869133367179));
#763=CARTESIAN_POINT('Ctrl Pts',(6.77234913279356,-18.0850520452962,36.8235570602547));
#764=CARTESIAN_POINT('Ctrl Pts',(6.78569701150029,-18.1159154697286,36.7994265524738));
#765=CARTESIAN_POINT('Ctrl Pts',(6.81180360239335,-18.176280601126,36.745474818671));
#766=CARTESIAN_POINT('Ctrl Pts',(6.82448401526547,-18.2056012921831,36.7154047884782));
#767=CARTESIAN_POINT('Ctrl Pts',(6.84833742918843,-18.2607573770823,36.6508189068869));
#768=CARTESIAN_POINT('Ctrl Pts',(6.85942089069756,-18.2863857411335,36.6164793029686));
#769=CARTESIAN_POINT('Ctrl Pts',(6.87979050961889,-18.3334865858777,36.5442845188634));
#770=CARTESIAN_POINT('Ctrl Pts',(6.88906404724302,-18.354929884591,36.5064058268333));
#771=CARTESIAN_POINT('Ctrl Pts',(6.9049713611239,-18.3917124855852,36.4308264382423));
#772=CARTESIAN_POINT('Ctrl Pts',(6.9117518993899,-18.407391151089,36.3933287428802));
#773=CARTESIAN_POINT('Ctrl Pts',(6.92395602924984,-18.4356108755995,36.3131141562912));
#774=CARTESIAN_POINT('Ctrl Pts',(6.92917858514893,-18.4476870895667,36.2704936177887));
#775=CARTESIAN_POINT('Ctrl Pts',(6.93419054992725,-18.4592765752803,36.216866487427));
#776=CARTESIAN_POINT('Ctrl Pts',(6.93509109197799,-18.4613589701537,36.2064696971671));
#777=CARTESIAN_POINT('Ctrl Pts',(6.93938976590809,-18.4712992282789,36.152575709267));
#778=CARTESIAN_POINT('Ctrl Pts',(6.9416672713614,-18.4765660614624,36.1085266320226));
#779=CARTESIAN_POINT('Ctrl Pts',(6.94352069925108,-18.4808525515024,36.0341210970803));
#780=CARTESIAN_POINT('Ctrl Pts',(6.94372945992941,-18.4813355640408,36.0039166940959));
#781=CARTESIAN_POINT('Ctrl Pts',(6.94291004761337,-18.479441361466,35.929295305175));
#782=CARTESIAN_POINT('Ctrl Pts',(6.94126175156071,-18.4756301312096,35.8851243910715));
#783=CARTESIAN_POINT('Ctrl Pts',(6.93569137846567,-18.4627493636822,35.7977352203782));
#784=CARTESIAN_POINT('Ctrl Pts',(6.93176566327298,-18.453671413496,35.7545174087969));
#785=CARTESIAN_POINT('Ctrl Pts',(6.92572994156852,-18.4397140149398,35.7039194037556));
#786=CARTESIAN_POINT('Ctrl Pts',(6.92470994170123,-18.4373552958936,35.6957542876651));
#787=CARTESIAN_POINT('Ctrl Pts',(6.91959661813898,-18.4255308709904,35.656613572613));
#788=CARTESIAN_POINT('Ctrl Pts',(6.91492956999311,-18.4147383914084,35.626081017592));
#789=CARTESIAN_POINT('Ctrl Pts',(6.90253276905826,-18.3860712439834,35.5555182635506));
#790=CARTESIAN_POINT('Ctrl Pts',(6.89435087829115,-18.3671510980964,35.5162333777937));
#791=CARTESIAN_POINT('Ctrl Pts',(6.87605625753901,-18.3248470400661,35.4408127478171));
#792=CARTESIAN_POINT('Ctrl Pts',(6.86594586667627,-18.3014685354398,35.4046719342994));
#793=CARTESIAN_POINT('Ctrl Pts',(6.84463194376374,-18.2521858510477,35.3382498231824));
#794=CARTESIAN_POINT('Ctrl Pts',(6.83354486506145,-18.2265508162648,35.3077385420971));
#795=CARTESIAN_POINT('Ctrl Pts',(6.82169782225819,-18.1991599675752,35.2790199063666));
#796=CARTESIAN_POINT('',(6.55737431940034,-18.2835890382706,35.2565602994935));
#797=CARTESIAN_POINT('Ctrl Pts',(6.82170053547852,-18.1991548403757,35.2790164186416));
#798=CARTESIAN_POINT('Ctrl Pts',(6.82153813616067,-18.1987793719236,35.2786227522592));
#799=CARTESIAN_POINT('Ctrl Pts',(6.82130808629872,-18.1984374828699,35.2782335124318));
#800=CARTESIAN_POINT('Ctrl Pts',(6.82100448121119,-18.1981323005598,35.2778491567785));
#801=CARTESIAN_POINT('Ctrl Pts',(6.82053974430743,-18.1976651493569,35.2772608126972));
#802=CARTESIAN_POINT('Ctrl Pts',(6.81993593456421,-18.1973175546232,35.2767261060944));
#803=CARTESIAN_POINT('Ctrl Pts',(6.8192450331606,-18.1970612596374,35.2762393312));
#804=CARTESIAN_POINT('Ctrl Pts',(6.81857902387728,-18.1968141985677,35.2757700940602));
#805=CARTESIAN_POINT('Ctrl Pts',(6.81783801096587,-18.1966542648746,35.2753496568718));
#806=CARTESIAN_POINT('Ctrl Pts',(6.81708053068501,-18.196553639463,35.2749753770462));
#807=CARTESIAN_POINT('Ctrl Pts',(6.81539038969518,-18.1963291172716,35.274140258706));
#808=CARTESIAN_POINT('Ctrl Pts',(6.8134500129298,-18.1963790180767,35.2734530927469));
#809=CARTESIAN_POINT('Ctrl Pts',(6.81164685200519,-18.1965279688934,35.2729048505361));
#810=CARTESIAN_POINT('Ctrl Pts',(6.80398812121329,-18.1971606213596,35.270576251106));
#811=CARTESIAN_POINT('Ctrl Pts',(6.79181492700043,-18.2001534183455,35.2686222025237));
#812=CARTESIAN_POINT('Ctrl Pts',(6.77409747770978,-18.2057394640757,35.266875519145));
#813=CARTESIAN_POINT('Ctrl Pts',(6.75938891412054,-18.2103768533233,35.2654254682306));
#814=CARTESIAN_POINT('Ctrl Pts',(6.74085909450628,-18.2168011847897,35.2641185517148));
#815=CARTESIAN_POINT('Ctrl Pts',(6.71790792689415,-18.2251208556251,35.2628622657302));
#816=CARTESIAN_POINT('Ctrl Pts',(6.69714090016802,-18.2326487875156,35.2617255338194));
#817=CARTESIAN_POINT('Ctrl Pts',(6.67276263660602,-18.2417458495051,35.2606537319271));
#818=CARTESIAN_POINT('Ctrl Pts',(6.64812214134863,-18.2510136447931,35.2596877782253));
#819=CARTESIAN_POINT('Ctrl Pts',(6.62333640408742,-18.2603360685755,35.2587161307642));
#820=CARTESIAN_POINT('Ctrl Pts',(6.5982851851914,-18.2698310268158,35.2578515576876));
#821=CARTESIAN_POINT('Ctrl Pts',(6.57639816764772,-18.2781287270991,35.2571360360228));
#822=CARTESIAN_POINT('Ctrl Pts',(6.56995199479781,-18.2805725689873,35.256925300306));
#823=CARTESIAN_POINT('Ctrl Pts',(6.56378043200399,-18.2829128901107,35.2567275012059));
#824=CARTESIAN_POINT('Ctrl Pts',(6.55797885231797,-18.2851333466166,35.2565611397692));
#825=CARTESIAN_POINT('',(-4.29836240415781,-19.1664751277881,36.7335147382705));
#826=CARTESIAN_POINT('Ctrl Pts',(6.55737431940034,-18.2835890382706,35.2565602994935));
#827=CARTESIAN_POINT('Ctrl Pts',(7.22932093777173,-18.0146959787084,35.2661198996363));
#828=CARTESIAN_POINT('Ctrl Pts',(7.88733948866378,-17.709190445602,35.275591749575));
#829=CARTESIAN_POINT('Ctrl Pts',(8.52721022560772,-17.368485901558,35.2850593297333));
#830=CARTESIAN_POINT('Ctrl Pts',(9.1619474292852,-17.0305147503853,35.2944509537103));
#831=CARTESIAN_POINT('Ctrl Pts',(9.77882692595954,-16.6579072746675,35.3038384798535));
#832=CARTESIAN_POINT('Ctrl Pts',(10.3736800116834,-16.2520552029943,35.3133075697768));
#833=CARTESIAN_POINT('Ctrl Pts',(10.5395685173063,-16.1388739902048,35.3159482439445));
#834=CARTESIAN_POINT('Ctrl Pts',(10.7037437215732,-16.023107404075,35.3185952813647));
#835=CARTESIAN_POINT('Ctrl Pts',(10.8661145039013,-15.9047857766274,35.3212505819093));
#836=CARTESIAN_POINT('Ctrl Pts',(11.4553714061476,-15.4753868745661,35.3308868856273));
#837=CARTESIAN_POINT('Ctrl Pts',(12.0208664709415,-15.0123346069152,35.3406318753708));
#838=CARTESIAN_POINT('Ctrl Pts',(12.5595314548708,-14.5189582258559,35.3505777300576));
#839=CARTESIAN_POINT('Ctrl Pts',(12.7307506116072,-14.3621344291754,35.3537391029021));
#840=CARTESIAN_POINT('Ctrl Pts',(12.8992587295662,-14.2022471338743,35.3569207827628));
#841=CARTESIAN_POINT('Ctrl Pts',(13.0649564524587,-14.0394039971107,35.3601257585349));
#842=CARTESIAN_POINT('Ctrl Pts',(13.526681992581,-13.5856329134476,35.3690565944185));
#843=CARTESIAN_POINT('Ctrl Pts',(13.966528235322,-13.1085885556435,35.3778500226575));
#844=CARTESIAN_POINT('Ctrl Pts',(14.3822110613528,-12.6107530010075,35.3865599896339));
#845=CARTESIAN_POINT('Ctrl Pts',(14.8103272100097,-12.0980268863628,35.3955304769463));
#846=CARTESIAN_POINT('Ctrl Pts',(15.2128124362844,-11.5632478156329,35.404412459064));
#847=CARTESIAN_POINT('Ctrl Pts',(15.587197286215,-11.0091772386688,35.4132706283886));
#848=CARTESIAN_POINT('Ctrl Pts',(15.9730837532346,-10.4380848521478,35.4224009328481));
#849=CARTESIAN_POINT('Ctrl Pts',(16.3291162308286,-9.84649807012845,35.4315059796093));
#850=CARTESIAN_POINT('Ctrl Pts',(16.652624817673,-9.2374833956394,35.4406621424319));
#851=CARTESIAN_POINT('Ctrl Pts',(16.7745151682296,-9.00802113347308,35.4441119670782));
#852=CARTESIAN_POINT('Ctrl Pts',(16.8917887975968,-8.77608517431706,35.4475690997077));
#853=CARTESIAN_POINT('Ctrl Pts',(17.0043043541064,-8.5418407528057,35.4510377995653));
#854=CARTESIAN_POINT('Ctrl Pts',(17.1583925106051,-8.22104696925697,35.4557881255031));
#855=CARTESIAN_POINT('Ctrl Pts',(17.3035568071891,-7.89592362842457,35.4605601362865));
#856=CARTESIAN_POINT('Ctrl Pts',(17.4396776006607,-7.56701554594023,35.4653650191455));
#857=CARTESIAN_POINT('Ctrl Pts',(17.7756605246461,-6.75518146492103,35.4772247692335));
#858=CARTESIAN_POINT('Ctrl Pts',(18.0564666843327,-5.91980312449406,35.4888701352568));
#859=CARTESIAN_POINT('Ctrl Pts',(18.280295849055,-5.06880220020595,35.5004444329307));
#860=CARTESIAN_POINT('Ctrl Pts',(18.4892253422592,-4.27444998945453,35.5112482624951));
#861=CARTESIAN_POINT('Ctrl Pts',(18.6485115079095,-3.46648540134819,35.5219904143009));
#862=CARTESIAN_POINT('Ctrl Pts',(18.7566527330409,-2.65137214772333,35.5327965882073));
#863=CARTESIAN_POINT('Ctrl Pts',(18.8578262999464,-1.88877753867501,35.5429065084286));
#864=CARTESIAN_POINT('Ctrl Pts',(18.9142333207322,-1.11992537818605,35.5530726363565));
#865=CARTESIAN_POINT('Ctrl Pts',(18.9246063021403,-0.350133969480503,35.5634033643527));
#866=CARTESIAN_POINT('Ctrl Pts',(18.9297736010361,0.0333374877358147,35.5685496147187));
#867=CARTESIAN_POINT('Ctrl Pts',(18.9235167885372,0.417041581813071,35.5737367835582));
#868=CARTESIAN_POINT('Ctrl Pts',(18.9056753406692,0.800317822946421,35.5789786400644));
#869=CARTESIAN_POINT('Ctrl Pts',(18.8752574162503,1.45376634464851,35.5879154929587));
#870=CARTESIAN_POINT('Ctrl Pts',(18.8111667430219,2.10597250712597,35.5970112451591));
#871=CARTESIAN_POINT('Ctrl Pts',(18.7142759391611,2.75371192089131,35.6063353237779));
#872=CARTESIAN_POINT('Ctrl Pts',(18.6169508008268,3.40435496994614,35.6157011996428));
#873=CARTESIAN_POINT('Ctrl Pts',(18.4863471833512,4.05045585493687,35.624876561053));
#874=CARTESIAN_POINT('Ctrl Pts',(18.3234121054042,4.68855569046013,35.6338657944585));
#875=CARTESIAN_POINT('Ctrl Pts',(18.1563782701456,5.34270741854889,35.64308115895));
#876=CARTESIAN_POINT('Ctrl Pts',(17.9553660503123,5.98844960609364,35.6521009093301));
#877=CARTESIAN_POINT('Ctrl Pts',(17.7214505044947,6.62205814980127,35.6609307863062));
#878=CARTESIAN_POINT('Ctrl Pts',(17.5735325736922,7.02272440050486,35.6665144131958));
#879=CARTESIAN_POINT('Ctrl Pts',(17.4124585368683,7.41853881356739,35.6720221352009));
#880=CARTESIAN_POINT('Ctrl Pts',(17.2385105417713,7.80856265040754,35.6774556143292));
#881=CARTESIAN_POINT('Ctrl Pts',(16.919667208032,8.52346885157715,35.6874150772027));
#882=CARTESIAN_POINT('Ctrl Pts',(16.557704872036,9.2190260283945,35.6975926171021));
#883=CARTESIAN_POINT('Ctrl Pts',(16.1541542195654,9.8897019449801,35.7079288697002));
#884=CARTESIAN_POINT('Ctrl Pts',(15.7469088034681,10.5665183273701,35.7183597572838));
#885=CARTESIAN_POINT('Ctrl Pts',(15.2973088868149,11.2179955766245,35.728952203789));
#886=CARTESIAN_POINT('Ctrl Pts',(14.8094738312217,11.8399178643044,35.7396403949891));
#887=CARTESIAN_POINT('Ctrl Pts',(14.3230922177895,12.459987214063,35.7502967420903));
#888=CARTESIAN_POINT('Ctrl Pts',(13.7987024119235,13.0506774701468,35.7610481964353));
#889=CARTESIAN_POINT('Ctrl Pts',(13.2403859153177,13.6077588968183,35.7718258462353));
#890=CARTESIAN_POINT('Ctrl Pts',(12.6883804771847,14.1585432259131,35.7824816684007));
#891=CARTESIAN_POINT('Ctrl Pts',(12.1032106371042,14.6764742314685,35.7931630386601));
#892=CARTESIAN_POINT('Ctrl Pts',(11.4888267061389,15.1574136515231,35.8038006881561));
#893=CARTESIAN_POINT('Ctrl Pts',(11.18640686618,15.3941477441845,35.8090368867217));
#894=CARTESIAN_POINT('Ctrl Pts',(10.8769087791171,15.6219182614872,35.8142624564516));
#895=CARTESIAN_POINT('Ctrl Pts',(10.5608044513654,15.8402270800208,35.8194689568967));
#896=CARTESIAN_POINT('Ctrl Pts',(10.1931027127568,16.09417024081,35.8255253094919));
#897=CARTESIAN_POINT('Ctrl Pts',(9.81638125595387,16.335373127584,35.8316007415421));
#898=CARTESIAN_POINT('Ctrl Pts',(9.43148032186759,16.5629716825642,35.8376806401769));
#899=CARTESIAN_POINT('Ctrl Pts',(8.99440278289946,16.8214231631241,35.8445847209343));
#900=CARTESIAN_POINT('Ctrl Pts',(8.54677764195593,17.0623306965708,35.8514945626715));
#901=CARTESIAN_POINT('Ctrl Pts',(8.09027160384913,17.2851497991804,35.8583884949679));
#902=CARTESIAN_POINT('Ctrl Pts',(7.63031721168707,17.5096520321146,35.8653345026312));
#903=CARTESIAN_POINT('Ctrl Pts',(7.16134791449676,17.7157912495417,35.8722643550452));
#904=CARTESIAN_POINT('Ctrl Pts',(6.68509231889892,17.9030575047019,35.8791556604322));
#905=CARTESIAN_POINT('Ctrl Pts',(6.47088770830022,17.987283906734,35.8822551502872));
#906=CARTESIAN_POINT('Ctrl Pts',(6.25520939980018,18.0676931249005,35.8853468397945));
#907=CARTESIAN_POINT('Ctrl Pts',(6.03821566454346,18.1442420520695,35.888428680648));
#908=CARTESIAN_POINT('Ctrl Pts',(5.97255810931261,18.1674040821047,35.889361178242));
#909=CARTESIAN_POINT('Ctrl Pts',(5.90678012516326,18.1902127034537,35.890292774118));
#910=CARTESIAN_POINT('Ctrl Pts',(5.84088610265895,18.2126667572506,35.8912234120733));
#911=CARTESIAN_POINT('Ctrl Pts',(4.6436487230976,18.6206374882326,35.9081322985652));
#912=CARTESIAN_POINT('Ctrl Pts',(3.40649526586122,18.9121554104816,35.925130785343));
#913=CARTESIAN_POINT('Ctrl Pts',(2.15310205657979,19.0801263158851,35.9421615652574));
#914=CARTESIAN_POINT('Ctrl Pts',(1.55737845124355,19.1599609859771,35.9502561021809));
#915=CARTESIAN_POINT('Ctrl Pts',(0.957986931571861,19.2118859078679,35.9583578826196));
#916=CARTESIAN_POINT('Ctrl Pts',(0.357472467532644,19.2351367103244,35.966460551135));
#917=CARTESIAN_POINT('Ctrl Pts',(-1.18295012174466,19.2947790061684,35.9872452854954));
#918=CARTESIAN_POINT('Ctrl Pts',(-2.73076408337591,19.1657452267315,36.0080358155024));
#919=CARTESIAN_POINT('Ctrl Pts',(-4.24211094330394,18.8573609131748,36.0287239814634));
#920=CARTESIAN_POINT('Ctrl Pts',(-4.36357424322443,18.8325768100933,36.0303866394366));
#921=CARTESIAN_POINT('Ctrl Pts',(-4.48480198938956,18.8066342682715,36.0320486369313));
#922=CARTESIAN_POINT('Ctrl Pts',(-4.60577140937756,18.7795381161601,36.0337099183835));
#923=CARTESIAN_POINT('Ctrl Pts',(-5.13136070984141,18.6618104488301,36.0409278727759));
#924=CARTESIAN_POINT('Ctrl Pts',(-5.65235959894558,18.5222357335855,36.0481749222774));
#925=CARTESIAN_POINT('Ctrl Pts',(-6.16673043313632,18.3611971458429,36.0554412694473));
#926=CARTESIAN_POINT('Ctrl Pts',(-6.67936666100811,18.200701626512,36.0626831124056));
#927=CARTESIAN_POINT('Ctrl Pts',(-7.1854187225369,18.0188869359475,36.0699441208458));
#928=CARTESIAN_POINT('Ctrl Pts',(-7.68287913355023,17.8161828430918,36.0772145953917));
#929=CARTESIAN_POINT('Ctrl Pts',(-8.09257072585011,17.6492425987443,36.0832023126603));
#930=CARTESIAN_POINT('Ctrl Pts',(-8.49643491965617,17.4681348382685,36.0891964498413));
#931=CARTESIAN_POINT('Ctrl Pts',(-8.89336060107538,17.273124159418,36.0951916047321));
#932=CARTESIAN_POINT('Ctrl Pts',(-9.11691135149994,17.1632930609566,36.0985681092957));
#933=CARTESIAN_POINT('Ctrl Pts',(-9.33826140511573,17.0490523583977,36.1019449370203));
#934=CARTESIAN_POINT('Ctrl Pts',(-9.55725554170831,16.9305362841488,36.1053211264511));
#935=CARTESIAN_POINT('Ctrl Pts',(-10.2635718228148,16.5482893705222,36.1162102653118));
#936=CARTESIAN_POINT('Ctrl Pts',(-10.9454805676815,16.1215147665889,36.12714341914));
#937=CARTESIAN_POINT('Ctrl Pts',(-11.5983029067624,15.6543975908239,36.1380757277182));
#938=CARTESIAN_POINT('Ctrl Pts',(-12.2612917630137,15.1800059170772,36.1491782870617));
#939=CARTESIAN_POINT('Ctrl Pts',(-12.8942816060282,14.6640052333768,36.1602799302424));
#940=CARTESIAN_POINT('Ctrl Pts',(-13.4923788725171,14.1107251715836,36.1713347872567));
#941=CARTESIAN_POINT('Ctrl Pts',(-14.0996928948696,13.5489189928201,36.1825600010405));
#942=CARTESIAN_POINT('Ctrl Pts',(-14.671031183165,12.9486755383415,36.1937369224918));
#943=CARTESIAN_POINT('Ctrl Pts',(-15.2012710357052,12.3144740187305,36.2048194139328));
#944=CARTESIAN_POINT('Ctrl Pts',(-15.5175324671946,11.9362046761225,36.2114295632658));
#945=CARTESIAN_POINT('Ctrl Pts',(-15.8191730157086,11.5458536585755,36.2180061582786));
#946=CARTESIAN_POINT('Ctrl Pts',(-16.1051044967249,11.1443626895714,36.2245398460837));
#947=CARTESIAN_POINT('Ctrl Pts',(-16.4479828687058,10.6629096878668,36.2323748009117));
#948=CARTESIAN_POINT('Ctrl Pts',(-16.768272070944,10.1654379286384,36.2401480252284));
#949=CARTESIAN_POINT('Ctrl Pts',(-17.0651141414423,9.65428338819127,36.2478441668328));
#950=CARTESIAN_POINT('Ctrl Pts',(-17.4511101039982,8.98960809966668,36.257851776541));
#951=CARTESIAN_POINT('Ctrl Pts',(-17.7974137296228,8.30170227297702,36.268046765797));
#952=CARTESIAN_POINT('Ctrl Pts',(-18.1020043028335,7.59584385335293,36.2784063031682));
#953=CARTESIAN_POINT('Ctrl Pts',(-18.3996341470485,6.90611623225158,36.2885290967315));
#954=CARTESIAN_POINT('Ctrl Pts',(-18.6574354064428,6.19924824894218,36.2988089889849));
#955=CARTESIAN_POINT('Ctrl Pts',(-18.8735711597774,5.48017313994493,36.3092248232649));
#956=CARTESIAN_POINT('Ctrl Pts',(-18.9435533801972,5.24734505851999,36.3125973481674));
#957=CARTESIAN_POINT('Ctrl Pts',(-19.0091678389696,5.01323720085957,36.3159841271204));
#958=CARTESIAN_POINT('Ctrl Pts',(-19.0703533704422,4.77801695328085,36.3193844490378));
#959=CARTESIAN_POINT('Ctrl Pts',(-19.2817271781572,3.96541635660856,36.331131327325));
#960=CARTESIAN_POINT('Ctrl Pts',(-19.4404154047794,3.13964057552343,36.3424704011792));
#961=CARTESIAN_POINT('Ctrl Pts',(-19.5439517250589,2.30745297482994,36.3536161815206));
#962=CARTESIAN_POINT('Ctrl Pts',(-19.5749808191539,2.05805230753846,36.3569564921096));
#963=CARTESIAN_POINT('Ctrl Pts',(-19.6010565341343,1.8080755535353,36.360279397787));
#964=CARTESIAN_POINT('Ctrl Pts',(-19.622207557718,1.55771503226102,36.3635905439709));
#965=CARTESIAN_POINT('Ctrl Pts',(-19.7057038889167,0.56938532232017,36.3766617108258));
#966=CARTESIAN_POINT('Ctrl Pts',(-19.712455514495,-0.424921172594363,36.3895513178299));
#967=CARTESIAN_POINT('Ctrl Pts',(-19.6442148007494,-1.41340599945524,36.4025904067945));
#968=CARTESIAN_POINT('Ctrl Pts',(-19.6058693894128,-1.96884944671041,36.4099172532232));
#969=CARTESIAN_POINT('Ctrl Pts',(-19.5438451424021,-2.52245558323553,36.4172909175051));
#970=CARTESIAN_POINT('Ctrl Pts',(-19.4584540821845,-3.07213737944188,36.4247667751942));
#971=CARTESIAN_POINT('Ctrl Pts',(-19.3668035556064,-3.6621127930786,36.4327906396605));
#972=CARTESIAN_POINT('Ctrl Pts',(-19.248208980582,-4.24798723738784,36.4408468783181));
#973=CARTESIAN_POINT('Ctrl Pts',(-19.1030366302588,-4.82708985979626,36.4489064518992));
#974=CARTESIAN_POINT('Ctrl Pts',(-18.9602247311005,-5.39677647800905,36.4568349796591));
#975=CARTESIAN_POINT('Ctrl Pts',(-18.7916926453013,-5.95990896186546,36.464766724454));
#976=CARTESIAN_POINT('Ctrl Pts',(-18.5978336750354,-6.51396744003313,36.4726757495831));
#977=CARTESIAN_POINT('Ctrl Pts',(-18.5252960837117,-6.72128344611526,36.4756351258338));
#978=CARTESIAN_POINT('Ctrl Pts',(-18.4492129412944,-6.92732930140453,36.478591339301));
#979=CARTESIAN_POINT('Ctrl Pts',(-18.3696063546518,-7.1319741492465,36.4815430990662));
#980=CARTESIAN_POINT('Ctrl Pts',(-18.1469064043618,-7.70446945853709,36.4898006664448));
#981=CARTESIAN_POINT('Ctrl Pts',(-17.8966293710064,-8.26599693132413,36.4980231894454));
#982=CARTESIAN_POINT('Ctrl Pts',(-17.6205787054773,-8.81422323965748,36.5061841062403));
#983=CARTESIAN_POINT('Ctrl Pts',(-17.3587712745965,-9.33416301611449,36.5139239486914));
#984=CARTESIAN_POINT('Ctrl Pts',(-17.0737820544824,-9.84213860193652,36.5216083770717));
#985=CARTESIAN_POINT('Ctrl Pts',(-16.7671740878401,-10.3362044357057,36.5292170648998));
#986=CARTESIAN_POINT('Ctrl Pts',(-16.750493548257,-10.3630833351259,36.529631003976));
#987=CARTESIAN_POINT('Ctrl Pts',(-16.7337490275161,-10.3899210773285,36.5300447194869));
#988=CARTESIAN_POINT('Ctrl Pts',(-16.7169407788323,-10.4167173532653,36.5304582083724));
#989=CARTESIAN_POINT('Ctrl Pts',(-16.3981857901767,-10.9248872877391,36.5382996942688));
#990=CARTESIAN_POINT('Ctrl Pts',(-16.0561878436025,-11.4183243925786,36.5463435320815));
#991=CARTESIAN_POINT('Ctrl Pts',(-15.6926006623467,-11.8949526987863,36.5544758171027));
#992=CARTESIAN_POINT('Ctrl Pts',(-15.3350821755236,-12.3636255222447,36.5624723647949));
#993=CARTESIAN_POINT('Ctrl Pts',(-14.9566898409648,-12.816045867998,36.5705544020419));
#994=CARTESIAN_POINT('Ctrl Pts',(-14.5589934386931,-13.2502891688137,36.5786215132422));
#995=CARTESIAN_POINT('Ctrl Pts',(-14.1703519591665,-13.6746454313785,36.5865049489849));
#996=CARTESIAN_POINT('Ctrl Pts',(-13.7632760286782,-14.0816430063319,36.5943740857052));
#997=CARTESIAN_POINT('Ctrl Pts',(-13.3392188904856,-14.4695334768669,36.6021433352728));
#998=CARTESIAN_POINT('Ctrl Pts',(-13.1721046540901,-14.622394999408,36.6052050741092));
#999=CARTESIAN_POINT('Ctrl Pts',(-13.0023530190729,-14.7722896676989,36.6082513943592));
#1000=CARTESIAN_POINT('Ctrl Pts',(-12.8300521166597,-14.91911253328,36.611277446037));
#1001=CARTESIAN_POINT('Ctrl Pts',(-12.3985466347522,-15.2868115440237,36.6188558038355));
#1002=CARTESIAN_POINT('Ctrl Pts',(-11.9510548784737,-15.6352419960341,36.6263063033651));
#1003=CARTESIAN_POINT('Ctrl Pts',(-11.4896189711628,-15.963635245207,36.6335596889401));
#1004=CARTESIAN_POINT('Ctrl Pts',(-11.4376451298615,-16.0006238244365,36.6343766741482));
#1005=CARTESIAN_POINT('Ctrl Pts',(-11.3854943483643,-16.0373582385762,36.6351911698275));
#1006=CARTESIAN_POINT('Ctrl Pts',(-11.3331695166342,-16.0738374194293,36.6360030857792));
#1007=CARTESIAN_POINT('Ctrl Pts',(-10.8355468545476,-16.4207638497037,36.643724616149));
#1008=CARTESIAN_POINT('Ctrl Pts',(-10.3219832088409,-16.7443368897283,36.6516172020405));
#1009=CARTESIAN_POINT('Ctrl Pts',(-9.79496429692346,-17.0435654326834,36.6596053506711));
#1010=CARTESIAN_POINT('Ctrl Pts',(-9.28224248755938,-17.3346764279209,36.667376794782));
#1011=CARTESIAN_POINT('Ctrl Pts',(-8.75678592123098,-17.6027461516616,36.6752386659695));
#1012=CARTESIAN_POINT('Ctrl Pts',(-8.22084880561309,-17.846896171209,36.6831295762121));
#1013=CARTESIAN_POINT('Ctrl Pts',(-7.69220092888506,-18.0877255253918,36.6909131628003));
#1014=CARTESIAN_POINT('Ctrl Pts',(-7.15335600918668,-18.305281673396,36.6987249476675));
#1015=CARTESIAN_POINT('Ctrl Pts',(-6.60643789020526,-18.4987512779141,36.706514625314));
#1016=CARTESIAN_POINT('Ctrl Pts',(-6.06877370743123,-18.688947347846,36.7141725004519));
#1017=CARTESIAN_POINT('Ctrl Pts',(-5.52330746083429,-18.8558653890686,36.721808941783));
#1018=CARTESIAN_POINT('Ctrl Pts',(-4.9720140615103,-18.9987573098279,36.7293854437727));
#1019=CARTESIAN_POINT('Ctrl Pts',(-4.74798595932806,-19.0568240413798,36.7324642931913));
#1020=CARTESIAN_POINT('Ctrl Pts',(-4.5229950700831,-19.1109234771121,36.735533358381));
#1021=CARTESIAN_POINT('Ctrl Pts',(-4.2971717098955,-19.1610064159247,36.7385905502562));
#1022=CARTESIAN_POINT('',(-4.20808940953198,-19.1805622785897,36.739790545051));
#1023=CARTESIAN_POINT('Ctrl Pts',(-4.20810505730511,-19.1805990167051,36.7397898316593));
#1024=CARTESIAN_POINT('Ctrl Pts',(-4.20811612211925,-19.1806468619533,36.7397451839134));
#1025=CARTESIAN_POINT('Ctrl Pts',(-4.20813697277539,-19.1806916359724,36.7397012395103));
#1026=CARTESIAN_POINT('Ctrl Pts',(-4.20821098468558,-19.1807967874156,36.7395928757771));
#1027=CARTESIAN_POINT('Ctrl Pts',(-4.20827334383544,-19.1808508800692,36.7395321263216));
#1028=CARTESIAN_POINT('Ctrl Pts',(-4.20846477756791,-19.1809764585017,36.7393814765955));
#1029=CARTESIAN_POINT('Ctrl Pts',(-4.20861659723472,-19.1810373315482,36.7392962858156));
#1030=CARTESIAN_POINT('Ctrl Pts',(-4.20910689926298,-19.1811907419976,36.739059390125));
#1031=CARTESIAN_POINT('Ctrl Pts',(-4.20953770739037,-19.1812564076314,36.7389124424009));
#1032=CARTESIAN_POINT('Ctrl Pts',(-4.21125352812216,-19.1814252506327,36.7384091906265));
#1033=CARTESIAN_POINT('Ctrl Pts',(-4.21300873480404,-19.1813832372537,36.7380843523636));
#1034=CARTESIAN_POINT('Ctrl Pts',(-4.21996064539852,-19.1810208009645,36.7369704517528));
#1035=CARTESIAN_POINT('Ctrl Pts',(-4.22771745636847,-19.1800223298623,36.7362505938025));
#1036=CARTESIAN_POINT('Ctrl Pts',(-4.23722244510974,-19.1786299102265,36.7355132698597));
#1037=CARTESIAN_POINT('Ctrl Pts',(-4.23979473278396,-19.1782312151802,36.7353325984804));
#1038=CARTESIAN_POINT('Ctrl Pts',(-4.25459717185755,-19.1758844123601,36.7343374544208));
#1039=CARTESIAN_POINT('Ctrl Pts',(-4.26855561831554,-19.1733490383716,36.733673308173));
#1040=CARTESIAN_POINT('Ctrl Pts',(-4.28758669927856,-19.1696574227007,36.7329598585701));
#1041=CARTESIAN_POINT('Ctrl Pts',(-4.29302481862485,-19.1685744502282,36.7327790522661));
#1042=CARTESIAN_POINT('Ctrl Pts',(-4.29826956851356,-19.1675099337673,36.732620865813));
#1043=CARTESIAN_POINT('',(-4.05649557651731,-18.5250095180432,36.9999999999524));
#1044=CARTESIAN_POINT('Origin',(-4.05649366733125,-18.524981132939,35.9999413192375));
#1045=CARTESIAN_POINT('Origin',(-1.53673626138183,-4.44806560948811,37.));
#1046=CARTESIAN_POINT('Origin',(-0.00102154767780201,0.0167674049995582,
37.));
#1047=CARTESIAN_POINT('',(-0.396051434680618,14.6237526090644,37.));
#1048=CARTESIAN_POINT('Origin',(-0.39605143468062,0.047546631965787,37.));
#1049=CARTESIAN_POINT('Origin',(-0.00102154767780201,0.0167674049995582,
37.));
#1050=CARTESIAN_POINT('',(1.32043456855756,-18.8747596704036,37.));
#1051=CARTESIAN_POINT('Origin',(1.15065703156748,-5.61618497577526,37.));
#1052=CARTESIAN_POINT('Origin',(-0.836247030286319,-5.78411906338486,37.));
#1053=CARTESIAN_POINT('Origin',(0.,1.80411241501588E-15,15.));
#1054=CARTESIAN_POINT('',(27.855,-3.40005801291454E-15,0.));
#1055=CARTESIAN_POINT('Origin',(0.,0.,0.));
#1056=CARTESIAN_POINT('',(27.855,-1.8995222061946E-15,12.));
#1057=CARTESIAN_POINT('',(27.855,-1.60714124400907E-15,15.));
#1058=CARTESIAN_POINT('Origin',(0.,1.50053580671994E-15,12.));
#1059=CARTESIAN_POINT('Origin',(-0.39605143468062,0.0475466319657839,12.));
#1060=CARTESIAN_POINT('',(29.1109485653194,0.0475466319657879,15.));
#1061=CARTESIAN_POINT('Origin',(-0.39605143468062,0.0475466319657843,15.));
#1062=CARTESIAN_POINT('',(32.1109485653194,0.0475466319657879,12.));
#1063=CARTESIAN_POINT('Origin',(29.1109485653194,0.0475466319657876,12.));
#1064=CARTESIAN_POINT('Origin',(-0.39605143468062,0.0475466319657839,12.));
#1065=CARTESIAN_POINT('Origin',(2.0122792321331E-15,1.80411241501588E-15,
15.));
#1066=CARTESIAN_POINT('',(-5.96490609557111,-19.4514796399078,15.));
#1067=CARTESIAN_POINT('',(5.9613416296089,-19.2088216967573,15.));
#1068=CARTESIAN_POINT('Ctrl Pts',(-5.96490609557111,-19.4514796399078,15.));
#1069=CARTESIAN_POINT('Ctrl Pts',(-4.85319893485388,-19.7299277681048,15.));
#1070=CARTESIAN_POINT('Ctrl Pts',(-2.5790276969068,-20.1375415411893,15.));
#1071=CARTESIAN_POINT('Ctrl Pts',(0.87939394402643,-20.2050302758497,15.));
#1072=CARTESIAN_POINT('Ctrl Pts',(3.73781944386327,-19.8042937879671,15.));
#1073=CARTESIAN_POINT('Ctrl Pts',(5.40445603314038,-19.372645472269,15.));
#1074=CARTESIAN_POINT('Ctrl Pts',(5.9613416296089,-19.2088216967573,15.));
#1075=CARTESIAN_POINT('',(-0.823240477117622,21.0432011709894,15.));
#1076=CARTESIAN_POINT('Ctrl Pts',(-0.823240477117621,21.0432011709894,15.));
#1077=CARTESIAN_POINT('Ctrl Pts',(-3.63580821862282,20.9859751331895,15.));
#1078=CARTESIAN_POINT('Ctrl Pts',(-9.23730101238646,19.7192119149005,15.));
#1079=CARTESIAN_POINT('Ctrl Pts',(-16.2089810336999,14.6582238961475,15.));
#1080=CARTESIAN_POINT('Ctrl Pts',(-20.6207584357939,7.25705262857111,15.));
#1081=CARTESIAN_POINT('Ctrl Pts',(-21.7342905267883,-1.28881186653971,15.));
#1082=CARTESIAN_POINT('Ctrl Pts',(-19.3564195135002,-9.57400727207132,15.));
#1083=CARTESIAN_POINT('Ctrl Pts',(-13.8462727374231,-16.2093503018495,15.));
#1084=CARTESIAN_POINT('Ctrl Pts',(-8.69251604454606,-18.763158632091,15.));
#1085=CARTESIAN_POINT('Ctrl Pts',(-5.96490609557111,-19.4514796399078,15.));
#1086=CARTESIAN_POINT('Ctrl Pts',(5.9613416296089,-19.2088216967573,15.));
#1087=CARTESIAN_POINT('Ctrl Pts',(8.65866998048936,-18.4101290632263,15.));
#1088=CARTESIAN_POINT('Ctrl Pts',(13.7043360737391,-15.6487028599568,15.));
#1089=CARTESIAN_POINT('Ctrl Pts',(18.9398772582236,-8.79505173510186,15.));
#1090=CARTESIAN_POINT('Ctrl Pts',(20.9789627853168,-0.419582555580717,15.));
#1091=CARTESIAN_POINT('Ctrl Pts',(19.5185668394805,8.07333267876533,15.));
#1092=CARTESIAN_POINT('Ctrl Pts',(14.8101648240747,15.2901339503518,15.));
#1093=CARTESIAN_POINT('Ctrl Pts',(7.63723530647839,20.0613483350342,15.));
#1094=CARTESIAN_POINT('Ctrl Pts',(1.98932430136251,21.1004271485019,15.));
#1095=CARTESIAN_POINT('Ctrl Pts',(-0.823240477117604,21.0432011709894,15.));
#1096=CARTESIAN_POINT('Ctrl Pts',(5.9613416296089,-19.2088216967573,15.));
#1097=CARTESIAN_POINT('Ctrl Pts',(5.40445603314038,-19.372645472269,15.));
#1098=CARTESIAN_POINT('Ctrl Pts',(3.73781944386327,-19.8042937879671,15.));
#1099=CARTESIAN_POINT('Ctrl Pts',(0.87939394402643,-20.2050302758497,15.));
#1100=CARTESIAN_POINT('Ctrl Pts',(-2.5790276969068,-20.1375415411893,15.));
#1101=CARTESIAN_POINT('Ctrl Pts',(-4.85319893485388,-19.7299277681048,15.));
#1102=CARTESIAN_POINT('Ctrl Pts',(-5.96490609557111,-19.4514796399078,15.));
#1103=CARTESIAN_POINT('Ctrl Pts',(5.94210821417754,-19.1434416138532,15.));
#1104=CARTESIAN_POINT('Ctrl Pts',(5.38366440952394,-19.2968103649518,14.9999971385046));
#1105=CARTESIAN_POINT('Ctrl Pts',(3.71650122616772,-19.7017427230507,15.0000826646761));
#1106=CARTESIAN_POINT('Ctrl Pts',(0.86896145019708,-20.0653118484452,15.0002522832222));
#1107=CARTESIAN_POINT('Ctrl Pts',(-2.56335853313445,-19.957201832062,15.0002225770678));
#1108=CARTESIAN_POINT('Ctrl Pts',(-4.81146653447146,-19.5232943011888,15.0004309530234));
#1109=CARTESIAN_POINT('Ctrl Pts',(-5.90876959431672,-19.2273540520426,15.));
#1110=CARTESIAN_POINT('Ctrl Pts',(5.90364165033375,-19.0126823557215,15.0139819089765));
#1111=CARTESIAN_POINT('Ctrl Pts',(5.34208063062022,-19.1451380306836,15.0182920348679));
#1112=CARTESIAN_POINT('Ctrl Pts',(3.67382793496846,-19.4968018734751,15.0316958391496));
#1113=CARTESIAN_POINT('Ctrl Pts',(0.8479596850366,-19.786347821291,15.0572605684447));
#1114=CARTESIAN_POINT('Ctrl Pts',(-2.53218760105188,-19.5970192152451,15.0977991076945));
#1115=CARTESIAN_POINT('Ctrl Pts',(-4.72830326549642,-19.1110161318942,15.1358194701374));
#1116=CARTESIAN_POINT('Ctrl Pts',(-5.79664137779842,-18.7796809359437,15.1669771653726));
#1117=CARTESIAN_POINT('Ctrl Pts',(5.8529541685275,-18.8403805732055,15.0708600593298));
#1118=CARTESIAN_POINT('Ctrl Pts',(5.28796132188073,-18.9475762832535,15.0924636946532));
#1119=CARTESIAN_POINT('Ctrl Pts',(3.62080187129725,-19.2392207860167,15.1589008269035));
#1120=CARTESIAN_POINT('Ctrl Pts',(0.82595787145958,-19.4625141916197,15.2822702318738));
#1121=CARTESIAN_POINT('Ctrl Pts',(-2.49757063428807,-19.2361416395043,15.4659629374612));
#1122=CARTESIAN_POINT('Ctrl Pts',(-4.65449218075448,-18.757146809051,15.6274112568187));
#1123=CARTESIAN_POINT('Ctrl Pts',(-5.71377984009037,-18.4488553512484,15.748291755));
#1124=CARTESIAN_POINT('Ctrl Pts',(5.81027566386233,-18.6953036791307,15.1506723222375));
#1125=CARTESIAN_POINT('Ctrl Pts',(5.24346697693398,-18.7848806637597,15.195898745682));
#1126=CARTESIAN_POINT('Ctrl Pts',(3.58116241324626,-19.0420522435221,15.3329007625672));
#1127=CARTESIAN_POINT('Ctrl Pts',(0.815476845094162,-19.2573391858432,15.5771412288409));
#1128=CARTESIAN_POINT('Ctrl Pts',(-2.47833049103743,-19.0940430201393,15.9097878000642));
#1129=CARTESIAN_POINT('Ctrl Pts',(-4.641301678064,-18.7125441980385,16.1734540708944));
#1130=CARTESIAN_POINT('Ctrl Pts',(-5.72500700171332,-18.4936799153479,16.344798091258));
#1131=CARTESIAN_POINT('Ctrl Pts',(5.78702442410872,-18.6162658198312,15.2118912533752));
#1132=CARTESIAN_POINT('Ctrl Pts',(5.22000662413634,-18.6988959548703,15.274664786347));
#1133=CARTESIAN_POINT('Ctrl Pts',(3.56314695219317,-18.9488108099688,15.4625486187798));
#1134=CARTESIAN_POINT('Ctrl Pts',(0.814936435037901,-19.1924954657526,15.7853972376444));
#1135=CARTESIAN_POINT('Ctrl Pts',(-2.4746696987626,-19.1189118273743,16.1913832614696));
#1136=CARTESIAN_POINT('Ctrl Pts',(-4.66334379354243,-18.8353610398386,16.4810366118494));
#1137=CARTESIAN_POINT('Ctrl Pts',(-5.77384284429484,-18.6886575445713,16.6416938103927));
#1138=CARTESIAN_POINT('Ctrl Pts',(5.77611646322236,-18.5791864259184,15.2455127150379));
#1139=CARTESIAN_POINT('Ctrl Pts',(5.20925886497885,-18.6594358033819,15.3177054101646));
#1140=CARTESIAN_POINT('Ctrl Pts',(3.55587561711769,-18.9096033195047,15.5322703014757));
#1141=CARTESIAN_POINT('Ctrl Pts',(0.816241864287797,-19.1764419800301,15.8929260399858));
#1142=CARTESIAN_POINT('Ctrl Pts',(-2.47496428444531,-19.1586763025649,16.325418007855));
#1143=CARTESIAN_POINT('Ctrl Pts',(-4.68095647201141,-18.928523270666,16.6131967518894));
#1144=CARTESIAN_POINT('Ctrl Pts',(-5.80572276101293,-18.8159384565605,16.7554786806586));
#1145=CARTESIAN_POINT('',(5.68766982806692,-18.5919251045149,15.2564622137049));
#1146=CARTESIAN_POINT('',(-5.71673621252791,-18.8246724210872,16.7426897657011));
#1147=CARTESIAN_POINT('Ctrl Pts',(5.68766982806692,-18.5919251045149,15.2564622137049));
#1148=CARTESIAN_POINT('Ctrl Pts',(5.57468971906052,-18.6080996938259,15.2709544702975));
#1149=CARTESIAN_POINT('Ctrl Pts',(5.46233472563219,-18.6244007226231,15.2854817708125));
#1150=CARTESIAN_POINT('Ctrl Pts',(5.35045847923545,-18.6406978847038,15.2999788483469));
#1151=CARTESIAN_POINT('Ctrl Pts',(5.23128652882285,-18.6580578217226,15.3154213132194));
#1152=CARTESIAN_POINT('Ctrl Pts',(5.11265771373513,-18.6754130988122,15.3308297597476));
#1153=CARTESIAN_POINT('Ctrl Pts',(4.99441541347032,-18.6926198269045,15.3461800414861));
#1154=CARTESIAN_POINT('Ctrl Pts',(4.87194340203204,-18.7104420664501,15.3620794267015));
#1155=CARTESIAN_POINT('Ctrl Pts',(4.74988609022334,-18.7281047169958,15.3779169293099));
#1156=CARTESIAN_POINT('Ctrl Pts',(4.62809080686813,-18.745465851258,15.3937159463392));
#1157=CARTESIAN_POINT('Ctrl Pts',(4.50053388312894,-18.7636482702983,15.4102623507223));
#1158=CARTESIAN_POINT('Ctrl Pts',(4.37326439745456,-18.7814996666432,15.4267669560352));
#1159=CARTESIAN_POINT('Ctrl Pts',(4.24612950739421,-18.7988805250644,15.4433035158683));
#1160=CARTESIAN_POINT('Ctrl Pts',(4.20019104602825,-18.8051608615849,15.4492787765906));
#1161=CARTESIAN_POINT('Ctrl Pts',(4.15427036065049,-18.8113800001861,15.4552586063206));
#1162=CARTESIAN_POINT('Ctrl Pts',(4.1083608986871,-18.8175321853936,15.4612477394507));
#1163=CARTESIAN_POINT('Ctrl Pts',(3.92860054959633,-18.8416213145902,15.4846984316648));
#1164=CARTESIAN_POINT('Ctrl Pts',(3.74899924938616,-18.8647226942839,15.5082320289047));
#1165=CARTESIAN_POINT('Ctrl Pts',(3.56949075729477,-18.886686604544,15.531773960252));
#1166=CARTESIAN_POINT('Ctrl Pts',(3.45925740815253,-18.9001742972989,15.546230691003));
#1167=CARTESIAN_POINT('Ctrl Pts',(3.34905947671126,-18.9132333544742,15.5606915645484));
#1168=CARTESIAN_POINT('Ctrl Pts',(3.23888531070303,-18.9258325085209,15.5751475090096));
#1169=CARTESIAN_POINT('Ctrl Pts',(3.08108850017914,-18.9438776310383,15.5958520172598));
#1170=CARTESIAN_POINT('Ctrl Pts',(2.92334005952118,-18.9609787228137,15.6165456947672));
#1171=CARTESIAN_POINT('Ctrl Pts',(2.76561912175348,-18.9770781116524,15.6372200947233));
#1172=CARTESIAN_POINT('Ctrl Pts',(2.57611108029354,-18.9964221739609,15.6620612166408));
#1173=CARTESIAN_POINT('Ctrl Pts',(2.38664206160599,-19.0143186150877,15.6868738191674));
#1174=CARTESIAN_POINT('Ctrl Pts',(2.19718888109112,-19.0306586037461,15.7116553713803));
#1175=CARTESIAN_POINT('Ctrl Pts',(2.00250871258798,-19.0474494105128,15.7371206433143));
#1176=CARTESIAN_POINT('Ctrl Pts',(1.80784562520226,-19.0625964557948,15.7625537757019));
#1177=CARTESIAN_POINT('Ctrl Pts',(1.61319465133271,-19.0760230338091,15.7879839097499));
#1178=CARTESIAN_POINT('Ctrl Pts',(1.41318016894747,-19.0898195743469,15.8141147581986));
#1179=CARTESIAN_POINT('Ctrl Pts',(1.21317891606057,-19.1017992338418,15.8402431250674));
#1180=CARTESIAN_POINT('Ctrl Pts',(1.01320038413677,-19.1119260097864,15.8664235425764));
#1181=CARTESIAN_POINT('Ctrl Pts',(0.947366098230674,-19.1152598129523,15.8750423131757));
#1182=CARTESIAN_POINT('Ctrl Pts',(0.881534362697699,-19.1183931971796,15.8836668606545));
#1183=CARTESIAN_POINT('Ctrl Pts',(0.815705725665049,-19.1213260403252,15.8922994594075));
#1184=CARTESIAN_POINT('Ctrl Pts',(0.562879498909617,-19.132590129931,15.925454442834));
#1185=CARTESIAN_POINT('Ctrl Pts',(0.310032436547787,-19.14090342262,15.9586637502316));
#1186=CARTESIAN_POINT('Ctrl Pts',(0.057134714024167,-19.146297198741,15.9918915353889));
#1187=CARTESIAN_POINT('Ctrl Pts',(-0.189805167600587,-19.1515639066558,
16.0243365303519));
#1188=CARTESIAN_POINT('Ctrl Pts',(-0.436792594735644,-19.1540470527963,
16.0568002314259));
#1189=CARTESIAN_POINT('Ctrl Pts',(-0.683859802981909,-19.153824452983,16.0892485709595));
#1190=CARTESIAN_POINT('Ctrl Pts',(-0.742338802694668,-19.1537717652366,
16.0969288554122));
#1191=CARTESIAN_POINT('Ctrl Pts',(-0.800822320304717,-19.1535677109162,
16.1046082359326));
#1192=CARTESIAN_POINT('Ctrl Pts',(-0.859310892331105,-19.1532137327353,
16.1122861537589));
#1193=CARTESIAN_POINT('Ctrl Pts',(-1.10948248284101,-19.1516996714163,16.1451267044489));
#1194=CARTESIAN_POINT('Ctrl Pts',(-1.3597462198776,-19.1474393147991,16.1779425854165));
#1195=CARTESIAN_POINT('Ctrl Pts',(-1.61014528459239,-19.1404525241934,16.2107020176951));
#1196=CARTESIAN_POINT('Ctrl Pts',(-1.85068688165992,-19.1337407827873,16.2421718084002));
#1197=CARTESIAN_POINT('Ctrl Pts',(-2.0913528533687,-19.1245136504655,16.2735902752179));
#1198=CARTESIAN_POINT('Ctrl Pts',(-2.33219093287877,-19.1128238924711,16.3048980568676));
#1199=CARTESIAN_POINT('Ctrl Pts',(-2.38080638690497,-19.110464203781,16.3112178299805));
#1200=CARTESIAN_POINT('Ctrl Pts',(-2.42942889920901,-19.1080042719013,16.317532966068));
#1201=CARTESIAN_POINT('Ctrl Pts',(-2.47805893779546,-19.1054446806611,16.3238427706828));
#1202=CARTESIAN_POINT('Ctrl Pts',(-2.63431490362949,-19.0972203112589,16.3441171657473));
#1203=CARTESIAN_POINT('Ctrl Pts',(-2.79071149770497,-19.0879221195747,16.364237433847));
#1204=CARTESIAN_POINT('Ctrl Pts',(-2.94723950222876,-19.0776225558377,16.3843217829157));
#1205=CARTESIAN_POINT('Ctrl Pts',(-3.10055116650001,-19.0675346277218,16.4039934384186));
#1206=CARTESIAN_POINT('Ctrl Pts',(-3.25398863322704,-19.0564863463699,16.4236311096256));
#1207=CARTESIAN_POINT('Ctrl Pts',(-3.40755766407727,-19.0445852496159,16.4433207140931));
#1208=CARTESIAN_POINT('Ctrl Pts',(-3.5567161795043,-19.033025953357,16.4624448314717));
#1209=CARTESIAN_POINT('Ctrl Pts',(-3.70599862376728,-19.0206623900761,16.4816183974418));
#1210=CARTESIAN_POINT('Ctrl Pts',(-3.85542723899442,-19.0076266419327,16.5008894868797));
#1211=CARTESIAN_POINT('Ctrl Pts',(-3.99975796674518,-18.9950356197015,16.5195031263014));
#1212=CARTESIAN_POINT('Ctrl Pts',(-4.14422494258463,-18.9818177375223,16.5382081868305));
#1213=CARTESIAN_POINT('Ctrl Pts',(-4.28886642972777,-18.9681200934212,16.5570125875093));
#1214=CARTESIAN_POINT('Ctrl Pts',(-4.42541671303262,-18.9551886916529,16.5747650753382));
#1215=CARTESIAN_POINT('Ctrl Pts',(-4.56212252769171,-18.9418299850722,16.5926063682162));
#1216=CARTESIAN_POINT('Ctrl Pts',(-4.69903330853779,-18.9281893557022,16.6105062695747));
#1217=CARTESIAN_POINT('Ctrl Pts',(-4.8313539038564,-18.915006053499,16.6278060438456));
#1218=CARTESIAN_POINT('Ctrl Pts',(-4.96386591719163,-18.9015595936927,16.6451609709639));
#1219=CARTESIAN_POINT('Ctrl Pts',(-5.09663090453539,-18.8879988660857,16.6625033120946));
#1220=CARTESIAN_POINT('Ctrl Pts',(-5.22251030160864,-18.8751414384672,16.6789462274222));
#1221=CARTESIAN_POINT('Ctrl Pts',(-5.34861715835222,-18.8621814944864,16.6953780762493));
#1222=CARTESIAN_POINT('Ctrl Pts',(-5.47501924682694,-18.8492592713206,16.7116996731619));
#1223=CARTESIAN_POINT('Ctrl Pts',(-5.55546473561833,-18.8410352413905,16.7220871505947));
#1224=CARTESIAN_POINT('Ctrl Pts',(-5.63603010917689,-18.8328267489877,16.7324291425451));
#1225=CARTESIAN_POINT('Ctrl Pts',(-5.71673621252791,-18.8246724210872,16.7426897657011));
#1226=CARTESIAN_POINT('',(-5.79992196254984,-18.7952523699198,16.7363058987782));
#1227=CARTESIAN_POINT('Ctrl Pts',(-5.71674737388885,-18.8239953264204,16.7434656054585));
#1228=CARTESIAN_POINT('Ctrl Pts',(-5.73287074843115,-18.8194603427775,16.7429635024871));
#1229=CARTESIAN_POINT('Ctrl Pts',(-5.75066491249433,-18.8142186996546,16.7422236393894));
#1230=CARTESIAN_POINT('Ctrl Pts',(-5.77309309792131,-18.8069287897063,16.7407112105811));
#1231=CARTESIAN_POINT('Ctrl Pts',(-5.78111034748185,-18.8042193590945,16.7400829756403));
#1232=CARTESIAN_POINT('Ctrl Pts',(-5.79181326066833,-18.8001029290358,16.7388046046169));
#1233=CARTESIAN_POINT('Ctrl Pts',(-5.7972595010521,-18.7978621079537,16.7380259457844));
#1234=CARTESIAN_POINT('Ctrl Pts',(-5.79943198764513,-18.7961383263687,16.7369751292439));
#1235=CARTESIAN_POINT('Ctrl Pts',(-5.79964167735393,-18.795944350195,16.7368490834214));
#1236=CARTESIAN_POINT('Ctrl Pts',(-5.79984436886563,-18.7956595611172,16.7366404373502));
#1237=CARTESIAN_POINT('Ctrl Pts',(-5.7998987027837,-18.7955590999391,16.7365629853936));
#1238=CARTESIAN_POINT('Ctrl Pts',(-5.79993826886928,-18.7953901601368,16.7364211184893));
#1239=CARTESIAN_POINT('Ctrl Pts',(-5.79993985679407,-18.7953235168823,16.7363620100361));
#1240=CARTESIAN_POINT('Ctrl Pts',(-5.7999237229578,-18.7952593447873,16.7363011316347));
#1241=CARTESIAN_POINT('Ctrl Pts',(-5.79992196259049,-18.7952523699089,16.7363058987776));
#1242=CARTESIAN_POINT('Ctrl Pts',(-5.79199502822921,-18.7637232712726,16.7064296526002));
#1243=CARTESIAN_POINT('Ctrl Pts',(-5.78458929165673,-18.7342673759472,16.6744495400013));
#1244=CARTESIAN_POINT('Ctrl Pts',(-5.77773308731271,-18.7069971667615,16.6406537484709));
#1245=CARTESIAN_POINT('Ctrl Pts',(-5.77081442245823,-18.6794785240256,16.6065500748698));
#1246=CARTESIAN_POINT('Ctrl Pts',(-5.76445513174003,-18.6541847134767,16.5705968777037));
#1247=CARTESIAN_POINT('Ctrl Pts',(-5.75869129912757,-18.6312592107565,16.5330491426483));
#1248=CARTESIAN_POINT('Ctrl Pts',(-5.75332575269838,-18.6099178815527,16.4980959909355));
#1249=CARTESIAN_POINT('Ctrl Pts',(-5.74847615304259,-18.5906286215763,16.4617601506472));
#1250=CARTESIAN_POINT('Ctrl Pts',(-5.74417966397479,-18.5735393399375,16.4242249895066));
#1251=CARTESIAN_POINT('Ctrl Pts',(-5.74061770048161,-18.5593716331514,16.3931068203262));
#1252=CARTESIAN_POINT('Ctrl Pts',(-5.73745382557711,-18.546787298252,16.3613193199595));
#1253=CARTESIAN_POINT('Ctrl Pts',(-5.73470208774763,-18.5358423648911,16.3289779982737));
#1254=CARTESIAN_POINT('Ctrl Pts',(-5.73412399144099,-18.53354300865,16.3221836015045));
#1255=CARTESIAN_POINT('Ctrl Pts',(-5.73356410094433,-18.5313160712726,16.3153647404456));
#1256=CARTESIAN_POINT('Ctrl Pts',(-5.73302257501088,-18.5291621808307,16.308522484943));
#1257=CARTESIAN_POINT('Ctrl Pts',(-5.73023441747133,-18.5180724333155,16.2732937265607));
#1258=CARTESIAN_POINT('Ctrl Pts',(-5.72793263239635,-18.5089172870486,16.2374453912504));
#1259=CARTESIAN_POINT('Ctrl Pts',(-5.72611861145866,-18.5017021477407,16.2011594447131));
#1260=CARTESIAN_POINT('Ctrl Pts',(-5.72395197664062,-18.4930845117936,16.1578201460645));
#1261=CARTESIAN_POINT('Ctrl Pts',(-5.72248079664893,-18.487232942172,16.1138556923854));
#1262=CARTESIAN_POINT('Ctrl Pts',(-5.72171827430157,-18.4841998968309,16.0695667346825));
#1263=CARTESIAN_POINT('Ctrl Pts',(-5.72159882261024,-18.4837247600731,16.0626287204416));
#1264=CARTESIAN_POINT('Ctrl Pts',(-5.72149678628385,-18.4833188892773,16.0556827421948));
#1265=CARTESIAN_POINT('Ctrl Pts',(-5.72141224398972,-18.4829825974724,16.0487299611123));
#1266=CARTESIAN_POINT('Ctrl Pts',(-5.72087077728338,-18.4808287546194,16.0041995930713));
#1267=CARTESIAN_POINT('Ctrl Pts',(-5.72104936723402,-18.481538778282,15.9596784976301));
#1268=CARTESIAN_POINT('Ctrl Pts',(-5.72194820488581,-18.4851136891782,15.9154694888413));
#1269=CARTESIAN_POINT('Ctrl Pts',(-5.72262328848896,-18.4877986720824,15.8822657429977));
#1270=CARTESIAN_POINT('Ctrl Pts',(-5.72370490902752,-18.4921007158522,15.849237476893));
#1271=CARTESIAN_POINT('Ctrl Pts',(-5.72519806692981,-18.4980398786023,15.8165111904672));
#1272=CARTESIAN_POINT('Ctrl Pts',(-5.72543311178625,-18.4989747895409,15.8113595951248));
#1273=CARTESIAN_POINT('Ctrl Pts',(-5.72567836427254,-18.4999503068332,15.8062154619301));
#1274=CARTESIAN_POINT('Ctrl Pts',(-5.72593385369266,-18.5009665449399,15.8010793108001));
#1275=CARTESIAN_POINT('Ctrl Pts',(-5.72784474566096,-18.5085673341823,15.7626642956585));
#1276=CARTESIAN_POINT('Ctrl Pts',(-5.73032775211351,-18.5184439054455,15.724694811446));
#1277=CARTESIAN_POINT('Ctrl Pts',(-5.73335831719201,-18.5304983030553,15.6873525142739));
#1278=CARTESIAN_POINT('Ctrl Pts',(-5.73393190656634,-18.5327798163058,15.6802848076529));
#1279=CARTESIAN_POINT('Ctrl Pts',(-5.73452512931042,-18.5351394185445,15.6732396071154));
#1280=CARTESIAN_POINT('Ctrl Pts',(-5.73513784451866,-18.5375765478419,15.6662182000041));
#1281=CARTESIAN_POINT('Ctrl Pts',(-5.73878696818399,-18.5520912621413,15.6244010841414));
#1282=CARTESIAN_POINT('Ctrl Pts',(-5.74310298372977,-18.5692583945135,15.5836961690138));
#1283=CARTESIAN_POINT('Ctrl Pts',(-5.74803723408887,-18.5888843102732,15.5443423814689));
#1284=CARTESIAN_POINT('Ctrl Pts',(-5.75298660369855,-18.6085703626527,15.5048680082764));
#1285=CARTESIAN_POINT('Ctrl Pts',(-5.75855811943589,-18.6307307568851,15.4667519946765));
#1286=CARTESIAN_POINT('Ctrl Pts',(-5.7647145495799,-18.6552174573339,15.4302515541234));
#1287=CARTESIAN_POINT('Ctrl Pts',(-5.77040658496855,-18.6778570653935,15.3965044320951));
#1288=CARTESIAN_POINT('Ctrl Pts',(-5.77659881541334,-18.7024860389146,15.3641378383309));
#1289=CARTESIAN_POINT('Ctrl Pts',(-5.78326950590742,-18.7290180611334,15.33337926207));
#1290=CARTESIAN_POINT('Ctrl Pts',(-5.79050021785212,-18.7577775141682,15.3000384250204));
#1291=CARTESIAN_POINT('Ctrl Pts',(-5.7982460684552,-18.7885859344114,15.2688029305496));
#1292=CARTESIAN_POINT('Ctrl Pts',(-5.80646848006384,-18.8212901833802,15.2399182831487));
#1293=CARTESIAN_POINT('Ctrl Pts',(-5.80732932983548,-18.8247141721802,15.2368941895734));
#1294=CARTESIAN_POINT('Ctrl Pts',(-5.80819541327908,-18.8281589814205,15.2338958925876));
#1295=CARTESIAN_POINT('Ctrl Pts',(-5.80906669296313,-18.8316244626638,15.2309236954866));
#1296=CARTESIAN_POINT('Ctrl Pts',(-5.81738491635717,-18.8647098744753,15.2025477331986));
#1297=CARTESIAN_POINT('Ctrl Pts',(-5.82617838983034,-18.8996859097154,15.1765580334275));
#1298=CARTESIAN_POINT('Ctrl Pts',(-5.83537541160428,-18.9362671746476,15.1530441405926));
#1299=CARTESIAN_POINT('Ctrl Pts',(-5.84283712572442,-18.965946232476,15.1339668837916));
#1300=CARTESIAN_POINT('Ctrl Pts',(-5.85056460604659,-18.9966824573382,15.1165194801242));
#1301=CARTESIAN_POINT('Ctrl Pts',(-5.85852197454791,-19.0283330954568,15.1007705496119));
#1302=CARTESIAN_POINT('Ctrl Pts',(-5.86832126272686,-19.067310016523,15.0813761595475));
#1303=CARTESIAN_POINT('Ctrl Pts',(-5.87841926536388,-19.1074751203458,15.0646545940134));
#1304=CARTESIAN_POINT('Ctrl Pts',(-5.88874405384442,-19.1485422701741,15.0506958825884));
#1305=CARTESIAN_POINT('Ctrl Pts',(-5.89541206206252,-19.1750644689645,15.0416809954872));
#1306=CARTESIAN_POINT('Ctrl Pts',(-5.90217480689159,-19.2019634877406,15.0338193498965));
#1307=CARTESIAN_POINT('Ctrl Pts',(-5.90901383157812,-19.2291659249406,15.0271459825611));
#1308=CARTESIAN_POINT('Ctrl Pts',(-5.91953082988561,-19.270997618655,15.0168837308237));
#1309=CARTESIAN_POINT('Ctrl Pts',(-5.93018967046637,-19.313393524673,15.0094666282616));
#1310=CARTESIAN_POINT('Ctrl Pts',(-5.94092226063784,-19.3560828331403,15.0050009502784));
#1311=CARTESIAN_POINT('Ctrl Pts',(-5.94797608810243,-19.3841397151884,15.0020659530873));
#1312=CARTESIAN_POINT('Ctrl Pts',(-5.95506186786699,-19.4123237170068,15.0004068025468));
#1313=CARTESIAN_POINT('Ctrl Pts',(-5.962160624161,-19.4405593837845,15.0000659502297));
#1314=CARTESIAN_POINT('Ctrl Pts',(-5.9630757278732,-19.444199255674,15.0000220108116));
#1315=CARTESIAN_POINT('Ctrl Pts',(-5.96399089864408,-19.4478393955508,15.));
#1316=CARTESIAN_POINT('Ctrl Pts',(-5.96490609557112,-19.4514796399078,15.));
#1317=CARTESIAN_POINT('',(5.77556022552006,-18.5793568128,15.2455003373467));
#1318=CARTESIAN_POINT('Origin',(5.96134250697489,-19.2088428192413,16.0000555511415));
#1319=CARTESIAN_POINT('Ctrl Pts',(5.68767236868544,-18.591924740792,15.2564618878131));
#1320=CARTESIAN_POINT('Ctrl Pts',(5.71692277307656,-18.5877371614691,15.25270986175));
#1321=CARTESIAN_POINT('Ctrl Pts',(5.74621476885657,-18.5835604150996,15.2489604922049));
#1322=CARTESIAN_POINT('Ctrl Pts',(5.77548890807272,-18.5792134586025,15.2453780797845));
#1323=CARTESIAN_POINT('Ctrl Pts',(-5.96490609557111,-19.4514796399078,15.));
#1324=CARTESIAN_POINT('Ctrl Pts',(-8.69251604454606,-18.763158632091,15.));
#1325=CARTESIAN_POINT('Ctrl Pts',(-13.8462727374231,-16.2093503018495,15.));
#1326=CARTESIAN_POINT('Ctrl Pts',(-19.3564195135002,-9.57400727207132,15.));
#1327=CARTESIAN_POINT('Ctrl Pts',(-21.7342905267883,-1.28881186653971,15.));
#1328=CARTESIAN_POINT('Ctrl Pts',(-20.6207584357939,7.25705262857111,15.));
#1329=CARTESIAN_POINT('Ctrl Pts',(-16.2089810336999,14.6582238961475,15.));
#1330=CARTESIAN_POINT('Ctrl Pts',(-9.23730101238646,19.7192119149005,15.));
#1331=CARTESIAN_POINT('Ctrl Pts',(-3.63580821862282,20.9859751331895,15.));
#1332=CARTESIAN_POINT('Ctrl Pts',(-0.823240477117621,21.0432011709894,15.));
#1333=CARTESIAN_POINT('Ctrl Pts',(-5.90901590127449,-19.2300035433157,15.));
#1334=CARTESIAN_POINT('Ctrl Pts',(-8.60644479855144,-18.5544627993032,15.0001027930016));
#1335=CARTESIAN_POINT('Ctrl Pts',(-13.7078978177698,-16.0377406546857,14.9999573357438));
#1336=CARTESIAN_POINT('Ctrl Pts',(-19.1719924176816,-9.47851860530927,15.0000422210364));
#1337=CARTESIAN_POINT('Ctrl Pts',(-21.5387904354198,-1.27576887574704,14.9999888597881));
#1338=CARTESIAN_POINT('Ctrl Pts',(-20.4465659955535,7.19509800245512,15.0000238421124));
#1339=CARTESIAN_POINT('Ctrl Pts',(-16.0812928054189,14.5396314988149,14.9999888334311));
#1340=CARTESIAN_POINT('Ctrl Pts',(-9.17093436571009,19.5692941628068,15.0000284124576));
#1341=CARTESIAN_POINT('Ctrl Pts',(-3.61252768808034,20.8335196673469,14.9999864982109));
#1342=CARTESIAN_POINT('Ctrl Pts',(-0.820197270864982,20.8936324769823,15.));
#1343=CARTESIAN_POINT('Ctrl Pts',(-5.79738707683918,-18.7876519534842,15.163026171925));
#1344=CARTESIAN_POINT('Ctrl Pts',(-8.4343289415618,-18.1377984891798,15.1555091983788));
#1345=CARTESIAN_POINT('Ctrl Pts',(-13.4314812415479,-15.6947342113944,15.1423812188256));
#1346=CARTESIAN_POINT('Ctrl Pts',(-18.8033125654301,-9.28780015349432,15.1260004648021));
#1347=CARTESIAN_POINT('Ctrl Pts',(-21.1480463044347,-1.24967071492658,15.1118636708204));
#1348=CARTESIAN_POINT('Ctrl Pts',(-20.0983337652498,7.07116283073643,15.0993411585894));
#1349=CARTESIAN_POINT('Ctrl Pts',(-15.826001873607,14.3025479049614,15.0880477625284));
#1350=CARTESIAN_POINT('Ctrl Pts',(-9.03830588840461,19.269514457373,15.0777299504341));
#1351=CARTESIAN_POINT('Ctrl Pts',(-3.565944825824,20.5286602534344,15.0713677483465));
#1352=CARTESIAN_POINT('Ctrl Pts',(-0.814112250595416,20.5945635151149,15.068300330131));
#1353=CARTESIAN_POINT('Ctrl Pts',(-5.71332913578115,-18.45455551488,15.7329526397679));
#1354=CARTESIAN_POINT('Ctrl Pts',(-8.30184432390976,-17.8122611531358,15.7036063911228));
#1355=CARTESIAN_POINT('Ctrl Pts',(-13.205729685873,-15.4084535561888,15.6511773988472));
#1356=CARTESIAN_POINT('Ctrl Pts',(-18.4778916570739,-9.11582620928728,15.5838592673867));
#1357=CARTESIAN_POINT('Ctrl Pts',(-20.7814857239068,-1.22257741145522,15.5242241136721));
#1358=CARTESIAN_POINT('Ctrl Pts',(-19.7545391109567,6.95122448415474,15.4702380912367));
#1359=CARTESIAN_POINT('Ctrl Pts',(-15.562367063961,14.0603266584443,15.4205658205375));
#1360=CARTESIAN_POINT('Ctrl Pts',(-8.89523170087067,18.9503868958389,15.3743652758515));
#1361=CARTESIAN_POINT('Ctrl Pts',(-3.51468397665407,20.1961599476578,15.3454163548566));
#1362=CARTESIAN_POINT('Ctrl Pts',(-0.807404494150373,20.2648880715488,15.3313468684308));
#1363=CARTESIAN_POINT('Ctrl Pts',(-5.72181659004798,-18.4881887534951,16.3224885711187));
#1364=CARTESIAN_POINT('Ctrl Pts',(-8.30971711439645,-17.8232073875219,16.28040200263));
#1365=CARTESIAN_POINT('Ctrl Pts',(-13.1952253223147,-15.3838706031591,16.2027609487696));
#1366=CARTESIAN_POINT('Ctrl Pts',(-18.417899509629,-9.07790637399046,16.0978510213927));
#1367=CARTESIAN_POINT('Ctrl Pts',(-20.6756639686392,-1.21031114010964,16.0011316769103));
#1368=CARTESIAN_POINT('Ctrl Pts',(-19.625744799537,6.91025792092823,15.9104153050778));
#1369=CARTESIAN_POINT('Ctrl Pts',(-15.443961511155,13.9558319085403,15.8244242465149));
#1370=CARTESIAN_POINT('Ctrl Pts',(-8.82081819300817,18.7911433201007,15.7421820653645));
#1371=CARTESIAN_POINT('Ctrl Pts',(-3.48630562158409,20.0170605972753,15.6894400912244));
#1372=CARTESIAN_POINT('Ctrl Pts',(-0.803675553621763,20.0816166405012,15.6634897442873));
#1373=CARTESIAN_POINT('Ctrl Pts',(-5.76847956477903,-18.6731001432097,16.6203955396841));
#1374=CARTESIAN_POINT('Ctrl Pts',(-8.37805653297645,-17.9835393360905,16.5803677896372));
#1375=CARTESIAN_POINT('Ctrl Pts',(-13.2891575769055,-15.491943640626,16.5032935380656));
#1376=CARTESIAN_POINT('Ctrl Pts',(-18.5089852085556,-9.11984979352836,16.39329006021));
#1377=CARTESIAN_POINT('Ctrl Pts',(-20.7393055426362,-1.21040191290814,16.2872922104919));
#1378=CARTESIAN_POINT('Ctrl Pts',(-19.6544109996659,6.92444401139499,16.1842957679014));
#1379=CARTESIAN_POINT('Ctrl Pts',(-15.4447773025373,13.9612601628497,16.0836447254971));
#1380=CARTESIAN_POINT('Ctrl Pts',(-8.81007005529695,18.7745985413756,15.9848723219803));
#1381=CARTESIAN_POINT('Ctrl Pts',(-3.48048825740255,19.9850254506692,15.9200162294331));
#1382=CARTESIAN_POINT('Ctrl Pts',(-0.802898141763478,20.0434080977025,15.8878002623718));
#1383=CARTESIAN_POINT('Ctrl Pts',(-5.79934410586654,-18.7954070732392,16.7363138018738));
#1384=CARTESIAN_POINT('Ctrl Pts',(-8.4241731249224,-18.0927340696651,16.7004152951677));
#1385=CARTESIAN_POINT('Ctrl Pts',(-13.3561048434888,-15.571143477409,16.6290553950666));
#1386=CARTESIAN_POINT('Ctrl Pts',(-18.5821282459902,-9.15508403846108,16.5229749337712));
#1387=CARTESIAN_POINT('Ctrl Pts',(-20.8003760857216,-1.21237409229776,16.4176135841339));
#1388=CARTESIAN_POINT('Ctrl Pts',(-19.6943444416366,6.94078462513614,16.3127784130989));
#1389=CARTESIAN_POINT('Ctrl Pts',(-15.4632763352438,13.9809515724393,16.2083189865789));
#1390=CARTESIAN_POINT('Ctrl Pts',(-8.81352568608664,18.786774149599,16.1040986699988));
#1391=CARTESIAN_POINT('Ctrl Pts',(-3.48057994230912,19.9889265228509,16.0346989137133));
#1392=CARTESIAN_POINT('Ctrl Pts',(-0.802898141763478,20.0434080977025,16.));
#1393=CARTESIAN_POINT('',(-6.06941180299008,-18.720983410209,16.7326131776182));
#1394=CARTESIAN_POINT('',(-0.802882297401156,20.0426185984558,16.0000000032085));
#1395=CARTESIAN_POINT('Ctrl Pts',(-6.06941180347431,-18.7209834100717,16.7326131776115));
#1396=CARTESIAN_POINT('Ctrl Pts',(-8.59325151867257,-18.005550813282,16.6979629096419));
#1397=CARTESIAN_POINT('Ctrl Pts',(-13.4159760559759,-15.4976387820768,16.6278400989706));
#1398=CARTESIAN_POINT('Ctrl Pts',(-18.5821282459902,-9.15508403846108,16.5229749337712));
#1399=CARTESIAN_POINT('Ctrl Pts',(-20.8003760857216,-1.21237409229776,16.4176135841339));
#1400=CARTESIAN_POINT('Ctrl Pts',(-19.6943444416366,6.94078462513614,16.3127784130989));
#1401=CARTESIAN_POINT('Ctrl Pts',(-15.4632763352438,13.9809515724393,16.2083189865789));
#1402=CARTESIAN_POINT('Ctrl Pts',(-8.81352574655545,18.7867741058977,16.1040986709465));
#1403=CARTESIAN_POINT('Ctrl Pts',(-3.48058008779286,19.988926490056,16.0346989156065));
#1404=CARTESIAN_POINT('Ctrl Pts',(-0.802898360906435,20.0434080932437,16.0000000028398));
#1405=CARTESIAN_POINT('Origin',(-0.823240477117622,21.0432011709894,16.));
#1406=CARTESIAN_POINT('Origin',(-0.854981552100224,-0.32597661988019,16.73780886526));
#1407=CARTESIAN_POINT('Ctrl Pts',(-0.823240477117604,21.0432011709894,15.));
#1408=CARTESIAN_POINT('Ctrl Pts',(1.98932430136251,21.1004271485019,15.));
#1409=CARTESIAN_POINT('Ctrl Pts',(7.63723530647839,20.0613483350342,15.));
#1410=CARTESIAN_POINT('Ctrl Pts',(14.8101648240747,15.2901339503518,15.));
#1411=CARTESIAN_POINT('Ctrl Pts',(19.5185668394805,8.07333267876533,15.));
#1412=CARTESIAN_POINT('Ctrl Pts',(20.9789627853168,-0.419582555580717,15.));
#1413=CARTESIAN_POINT('Ctrl Pts',(18.9398772582236,-8.79505173510186,15.));
#1414=CARTESIAN_POINT('Ctrl Pts',(13.7043360737391,-15.6487028599568,15.));
#1415=CARTESIAN_POINT('Ctrl Pts',(8.65866998048936,-18.4101290632263,15.));
#1416=CARTESIAN_POINT('Ctrl Pts',(5.9613416296089,-19.2088216967573,15.));
#1417=CARTESIAN_POINT('Ctrl Pts',(-0.817154064612324,20.7440637829753,15.));
#1418=CARTESIAN_POINT('Ctrl Pts',(1.95474075306319,20.8072162248713,15.0002723541714));
#1419=CARTESIAN_POINT('Ctrl Pts',(7.52702852348608,19.7961107720129,14.9998190649992));
#1420=CARTESIAN_POINT('Ctrl Pts',(14.6188172155496,15.1045741451933,15.0001401246063));
#1421=CARTESIAN_POINT('Ctrl Pts',(19.2890442856962,7.98628379840876,14.9999709149577));
#1422=CARTESIAN_POINT('Ctrl Pts',(20.7556853667561,-0.408936956293393,15.0000306667243));
#1423=CARTESIAN_POINT('Ctrl Pts',(18.7605109597477,-8.7057833532218,15.0000211411991));
#1424=CARTESIAN_POINT('Ctrl Pts',(13.5928997194985,-15.5135656240659,15.0000418424154));
#1425=CARTESIAN_POINT('Ctrl Pts',(8.59631529642276,-18.270406547712,14.9999521916494));
#1426=CARTESIAN_POINT('Ctrl Pts',(5.92114994396117,-19.0730871618236,15.));
#1427=CARTESIAN_POINT('Ctrl Pts',(-0.806618124766917,20.226239280792,15.2511866477113));
#1428=CARTESIAN_POINT('Ctrl Pts',(1.89543496320555,20.2987218403347,15.2393473785904));
#1429=CARTESIAN_POINT('Ctrl Pts',(7.33578012416529,19.3359744586099,15.2168677158716));
#1430=CARTESIAN_POINT('Ctrl Pts',(14.2862866380735,14.78143327253,15.1852724693787));
#1431=CARTESIAN_POINT('Ctrl Pts',(18.8891595616808,7.83445498287077,15.1558411166389));
#1432=CARTESIAN_POINT('Ctrl Pts',(20.3661003541203,-0.390475936797668,15.1281033107697));
#1433=CARTESIAN_POINT('Ctrl Pts',(18.4471215113219,-8.54999335498624,15.1019046390087));
#1434=CARTESIAN_POINT('Ctrl Pts',(13.3980307834398,-15.2773146561409,15.0770173491549));
#1435=CARTESIAN_POINT('Ctrl Pts',(8.48728783497058,-18.0260912449246,15.0612172031098));
#1436=CARTESIAN_POINT('Ctrl Pts',(5.8508527792595,-18.8356810216191,15.053451957844));
#1437=CARTESIAN_POINT('Ctrl Pts',(-0.802898141763462,20.0434080977025,15.7756005247436));
#1438=CARTESIAN_POINT('Ctrl Pts',(1.87451132031574,20.10574571352,15.7457874794752));
#1439=CARTESIAN_POINT('Ctrl Pts',(7.25780929941954,19.1348088506896,15.6872137669185));
#1440=CARTESIAN_POINT('Ctrl Pts',(14.1208222550426,14.6145092365058,15.601172011619));
#1441=CARTESIAN_POINT('Ctrl Pts',(18.6592209021657,7.7427779766356,15.5169541781834));
#1442=CARTESIAN_POINT('Ctrl Pts',(20.1133358480199,-0.382139283662274,15.4341422509675));
#1443=CARTESIAN_POINT('Ctrl Pts',(18.2211321138756,-8.44122969546227,15.3525147836528));
#1444=CARTESIAN_POINT('Ctrl Pts',(13.2431773883192,-15.0940240177991,15.2718270391822));
#1445=CARTESIAN_POINT('Ctrl Pts',(8.39662190411511,-17.8246670768152,15.2184689427957));
#1446=CARTESIAN_POINT('Ctrl Pts',(5.79142535913915,-18.6349839594694,15.1918473026083));
#1447=CARTESIAN_POINT('Ctrl Pts',(-0.802898141763462,20.0434080977025,16.));
#1448=CARTESIAN_POINT('Ctrl Pts',(1.87478083785865,20.0978896151581,15.9653011228418));
#1449=CARTESIAN_POINT('Ctrl Pts',(7.25178072190731,19.1125185948315,15.8958978016305));
#1450=CARTESIAN_POINT('Ctrl Pts',(14.0925771052485,14.5830407985318,15.7916804990887));
#1451=CARTESIAN_POINT('Ctrl Pts',(18.6057935623108,7.71966631415453,15.687218900897));
#1452=CARTESIAN_POINT('Ctrl Pts',(20.0427062992945,-0.381205030011165,15.5823873721021));
#1453=CARTESIAN_POINT('Ctrl Pts',(18.1491939493625,-8.40795976863308,15.4770223608807));
#1454=CARTESIAN_POINT('Ctrl Pts',(13.188611814818,-15.0309667122344,15.3709453921167));
#1455=CARTESIAN_POINT('Ctrl Pts',(8.3632797785697,-17.7511746399703,15.2995843607803));
#1456=CARTESIAN_POINT('Ctrl Pts',(5.7692300894919,-18.5600265508724,15.263686198126));
#1457=CARTESIAN_POINT('',(6.03669742682486,-18.475970928994,15.2673867281319));
#1458=CARTESIAN_POINT('Ctrl Pts',(-0.802898141763462,20.0434080977025,16.));
#1459=CARTESIAN_POINT('Ctrl Pts',(1.87478083785865,20.0978896151581,15.9653011228418));
#1460=CARTESIAN_POINT('Ctrl Pts',(7.25178072190731,19.1125185948315,15.8958978016305));
#1461=CARTESIAN_POINT('Ctrl Pts',(14.0925771052485,14.5830407985318,15.7916804990887));
#1462=CARTESIAN_POINT('Ctrl Pts',(18.6057935623108,7.71966631415453,15.687218900897));
#1463=CARTESIAN_POINT('Ctrl Pts',(20.0427062992945,-0.381205030011165,15.5823873721021));
#1464=CARTESIAN_POINT('Ctrl Pts',(18.1491939493625,-8.40795976863308,15.4770223608807));
#1465=CARTESIAN_POINT('Ctrl Pts',(13.2454635507857,-14.9550624268384,15.3721611082678));
#1466=CARTESIAN_POINT('Ctrl Pts',(8.52873610499511,-17.657147226275,15.3020377125208));
#1467=CARTESIAN_POINT('Ctrl Pts',(6.03614536921178,-18.4746467089415,15.2673881907309));
#1468=CARTESIAN_POINT('Ctrl Pts',(6.03603909918138,-18.4746815621713,15.2673867134718));
#1469=CARTESIAN_POINT('Ctrl Pts',(6.01233348635751,-18.4829182212147,15.266647426391));
#1470=CARTESIAN_POINT('Ctrl Pts',(5.98609864121516,-18.4920244652458,15.2657896547212));
#1471=CARTESIAN_POINT('Ctrl Pts',(5.9410375612202,-18.5077566047688,15.2641423818316));
#1472=CARTESIAN_POINT('Ctrl Pts',(5.92200892785496,-18.5144309885507,15.2633900418892));
#1473=CARTESIAN_POINT('Ctrl Pts',(5.89012911581515,-18.5257618887965,15.2619598821805));
#1474=CARTESIAN_POINT('Ctrl Pts',(5.87202498885929,-18.5322562812627,15.2610766845547));
#1475=CARTESIAN_POINT('Ctrl Pts',(5.84509217824806,-18.5422854230243,15.2594078628305));
#1476=CARTESIAN_POINT('Ctrl Pts',(5.83575811804954,-18.5458368821482,15.2587574098439));
#1477=CARTESIAN_POINT('Ctrl Pts',(5.804196793257,-18.5583449982291,15.2561125498152));
#1478=CARTESIAN_POINT('Ctrl Pts',(5.78942226958008,-18.5652541699905,15.2539385390381));
#1479=CARTESIAN_POINT('Ctrl Pts',(5.77971304339282,-18.5721457446924,15.2505344032997));
#1480=CARTESIAN_POINT('Ctrl Pts',(5.77807624046518,-18.5735678205952,15.2497415820204));
#1481=CARTESIAN_POINT('Ctrl Pts',(5.77635479642545,-18.5757300783964,15.2483496923252));
#1482=CARTESIAN_POINT('Ctrl Pts',(5.77584521751168,-18.5765815194012,15.247760693047));
#1483=CARTESIAN_POINT('Ctrl Pts',(5.77543327026305,-18.5781012825647,15.2465895336703));
#1484=CARTESIAN_POINT('Ctrl Pts',(5.77541284912869,-18.5787272203615,15.2460712551943));
#1485=CARTESIAN_POINT('Ctrl Pts',(5.77556482939302,-18.5793642811023,15.245502493196));
#1486=CARTESIAN_POINT('Ctrl Pts',(5.77557178763284,-18.5793919669949,15.2454776910788));
#1487=CARTESIAN_POINT('Ctrl Pts',(5.77557906693926,-18.5794195381526,15.2454529081931));
#1488=CARTESIAN_POINT('Ctrl Pts',(1.41144177929866,-19.8706096652762,35.9989945134729));
#1489=CARTESIAN_POINT('Ctrl Pts',(-1.90133392841358,-20.1712330032287,35.9029328515216));
#1490=CARTESIAN_POINT('Ctrl Pts',(-8.67621101849408,-19.0872959259987,35.7108159638845));
#1491=CARTESIAN_POINT('Ctrl Pts',(-16.8231901050216,-12.7909223584918,35.4226438505614));
#1492=CARTESIAN_POINT('Ctrl Pts',(-20.9633558149926,-3.3665973916205,35.1344781735037));
#1493=CARTESIAN_POINT('Ctrl Pts',(-20.0899067720318,6.89107777825468,34.8463124964459));
#1494=CARTESIAN_POINT('Ctrl Pts',(-14.4145952083089,15.4797806814788,34.5581468193882));
#1495=CARTESIAN_POINT('Ctrl Pts',(-5.32169624215643,20.3062733317957,34.2699811423304));
#1496=CARTESIAN_POINT('Ctrl Pts',(4.97220276753128,20.1934626840198,33.9818154652727));
#1497=CARTESIAN_POINT('Ctrl Pts',(13.9572422506186,15.1690400427411,33.6936497882149));
#1498=CARTESIAN_POINT('Ctrl Pts',(19.4429034816669,6.45788973628106,33.4054841111572));
#1499=CARTESIAN_POINT('Ctrl Pts',(20.0917148727027,-3.81611806862438,33.1173184340994));
#1500=CARTESIAN_POINT('Ctrl Pts',(15.7455132120966,-13.148153313224,32.8291527570417));
#1501=CARTESIAN_POINT('Ctrl Pts',(7.46391393195874,-19.2630067717604,32.5409870799839));
#1502=CARTESIAN_POINT('Ctrl Pts',(-2.73398245397644,-20.6698528688863,32.2528214029262));
#1503=CARTESIAN_POINT('Ctrl Pts',(-12.361880454802,-17.0256923132853,31.9646557258684));
#1504=CARTESIAN_POINT('Ctrl Pts',(-19.0724490629105,-9.21899128002769,31.6764900488107));
#1505=CARTESIAN_POINT('Ctrl Pts',(-21.2296187767,0.846938302737239,31.3883243717529));
#1506=CARTESIAN_POINT('Ctrl Pts',(-18.3074604909883,10.7179720600627,31.1001586946952));
#1507=CARTESIAN_POINT('Ctrl Pts',(-11.018411180371,17.9875028173698,30.8119930176374));
#1508=CARTESIAN_POINT('Ctrl Pts',(-1.13957742320528,20.8831825226741,30.5238273405796));
#1509=CARTESIAN_POINT('Ctrl Pts',(8.92053167249359,18.6990300395633,30.2356616635219));
#1510=CARTESIAN_POINT('Ctrl Pts',(16.7092112321698,11.96755263668,29.9474959864642));
#1511=CARTESIAN_POINT('Ctrl Pts',(20.3275422249635,2.32991817549935,29.6593303094064));
#1512=CARTESIAN_POINT('Ctrl Pts',(18.8933574693079,-7.86416988201639,29.3711646323486));
#1513=CARTESIAN_POINT('Ctrl Pts',(12.7563183764824,-16.1293418943249,29.0829989552909));
#1514=CARTESIAN_POINT('Ctrl Pts',(3.41266576348061,-20.4505076014791,28.7948332782332));
#1515=CARTESIAN_POINT('Ctrl Pts',(-6.85957114594613,-19.7741451977041,28.5066676011754));
#1516=CARTESIAN_POINT('Ctrl Pts',(-15.5559696325946,-14.2651552192573,28.2185019241177));
#1517=CARTESIAN_POINT('Ctrl Pts',(-20.5563042643702,-5.26665696712526,27.9303362470599));
#1518=CARTESIAN_POINT('Ctrl Pts',(-20.6414684567043,5.02747069298599,27.6421705700022));
#1519=CARTESIAN_POINT('Ctrl Pts',(-15.7906987537422,14.1074679678489,27.3540048929444));
#1520=CARTESIAN_POINT('Ctrl Pts',(-7.18663706247208,19.7595861226159,27.0658392158866));
#1521=CARTESIAN_POINT('Ctrl Pts',(3.07300335719341,20.6058104910659,26.7776735388289));
#1522=CARTESIAN_POINT('Ctrl Pts',(12.4868708736265,16.4398273411136,26.4895078617711));
#1523=CARTESIAN_POINT('Ctrl Pts',(18.75981751779,8.27732419427902,26.2013421847134));
#1524=CARTESIAN_POINT('Ctrl Pts',(20.3624675336446,-1.89163987042815,25.9131765076556));
#1525=CARTESIAN_POINT('Ctrl Pts',(16.9040868342122,-11.5878205700856,25.6250108305979));
#1526=CARTESIAN_POINT('Ctrl Pts',(9.22784592562049,-18.447240570048,25.3368451535402));
#1527=CARTESIAN_POINT('Ctrl Pts',(-0.79474927807158,-20.7975389778142,25.0486794764824));
#1528=CARTESIAN_POINT('Ctrl Pts',(-10.72013995409,-18.0657012902812,24.7605137994246));
#1529=CARTESIAN_POINT('Ctrl Pts',(-18.1284662295218,-10.9177631946226,24.4723481223669));
#1530=CARTESIAN_POINT('Ctrl Pts',(-21.2135411174229,-1.0964277376362,24.1841824453091));
#1531=CARTESIAN_POINT('Ctrl Pts',(-19.2232079350133,9.003814390433,23.8960167682514));
#1532=CARTESIAN_POINT('Ctrl Pts',(-12.6427198636603,16.9204736584189,23.6078510911936));
#1533=CARTESIAN_POINT('Ctrl Pts',(-3.07643279703218,20.723428954173,23.3196854141359));
#1534=CARTESIAN_POINT('Ctrl Pts',(7.1433446474112,19.4855007621375,23.0315197370781));
#1535=CARTESIAN_POINT('Ctrl Pts',(15.5249796307133,13.5085021650725,22.7433540600204));
#1536=CARTESIAN_POINT('Ctrl Pts',(20.0249876364776,4.2496553054064,22.4551883829627));
#1537=CARTESIAN_POINT('Ctrl Pts',(19.5462442132724,-6.03368665900679,22.1670227059049));
#1538=CARTESIAN_POINT('Ctrl Pts',(14.2054694012987,-14.8343935414763,21.8788570288472));
#1539=CARTESIAN_POINT('Ctrl Pts',(5.3047708032336,-20.0068090011635,21.5906913517894));
#1540=CARTESIAN_POINT('Ctrl Pts',(-4.98581676019098,-20.2898722875913,21.3025256747316));
#1541=CARTESIAN_POINT('Ctrl Pts',(-14.1573965885578,-15.6145711557886,21.0143599976739));
#1542=CARTESIAN_POINT('Ctrl Pts',(-19.973891663393,-7.12076739867625,20.7261943206162));
#1543=CARTESIAN_POINT('Ctrl Pts',(-21.0172114019138,3.12070716121759,20.4380286435584));
#1544=CARTESIAN_POINT('Ctrl Pts',(-17.0329892384435,12.612929816258,20.1498629665006));
#1545=CARTESIAN_POINT('Ctrl Pts',(-8.99259845112045,19.0416492296382,19.8616972894429));
#1546=CARTESIAN_POINT('Ctrl Pts',(1.14367347284008,20.8395114519376,19.5735316123851));
#1547=CARTESIAN_POINT('Ctrl Pts',(10.9045527815723,17.5681887106308,19.2853659353274));
#1548=CARTESIAN_POINT('Ctrl Pts',(17.9102882493232,10.025245794239,18.9972002582697));
#1549=CARTESIAN_POINT('Ctrl Pts',(20.4528466331721,0.0496900027189163,18.7090345812119));
#1550=CARTESIAN_POINT('Ctrl Pts',(17.9123393046706,-9.92638848800584,18.4208689041541));
#1551=CARTESIAN_POINT('Ctrl Pts',(10.9081550116979,-17.470771461906,18.1327032270964));
#1552=CARTESIAN_POINT('Ctrl Pts',(1.14794819714864,-20.7441014187733,17.8445375500386));
#1553=CARTESIAN_POINT('Ctrl Pts',(-8.98869252042009,-18.9483225899095,17.5563718729809));
#1554=CARTESIAN_POINT('Ctrl Pts',(-17.0304062079466,-12.5212579081127,17.2682061959231));
#1555=CARTESIAN_POINT('Ctrl Pts',(-21.0165774225653,-3.02985180949618,16.9800405188654));
#1556=CARTESIAN_POINT('Ctrl Pts',(-19.9753684206774,7.21183147064787,16.6918748418076));
#1557=CARTESIAN_POINT('Ctrl Pts',(-14.1606099946547,15.7068419621401,16.4037091647499));
#1558=CARTESIAN_POINT('Ctrl Pts',(-4.99001108672125,20.384007028785,16.1155434876921));
#1559=CARTESIAN_POINT('Ctrl Pts',(5.30067283849213,20.1031023914869,15.8273778106344));
#1560=CARTESIAN_POINT('Ctrl Pts',(14.2023590081998,14.9324325849478,15.5392121335766));
#1561=CARTESIAN_POINT('Ctrl Pts',(19.5450926236612,6.13299076063909,15.2510464565189));
#1562=CARTESIAN_POINT('Ctrl Pts',(20.0256552337796,-4.15058219330455,14.9628807794611));
#1563=CARTESIAN_POINT('Ctrl Pts',(15.5281368523982,-13.4096967080058,14.6747151024034));
#1564=CARTESIAN_POINT('Ctrl Pts',(7.14653392236367,-19.3897957834109,14.3865494253456));
#1565=CARTESIAN_POINT('Ctrl Pts',(0.33543198803017,-20.2139510205359,14.1944389739738));
#1566=CARTESIAN_POINT('Ctrl Pts',(-2.96321841078159,-19.7870099732474,14.0983837482879));
#1567=CARTESIAN_POINT('Ctrl Pts',(1.41146861513221,-19.8709048101341,36.3365969395285));
#1568=CARTESIAN_POINT('Ctrl Pts',(-1.90161583792181,-20.1715561549658,36.2405352775773));
#1569=CARTESIAN_POINT('Ctrl Pts',(-8.6761793277787,-19.0875924538117,36.0484183899401));
#1570=CARTESIAN_POINT('Ctrl Pts',(-16.8235239078488,-12.7911258421138,35.760246276617));
#1571=CARTESIAN_POINT('Ctrl Pts',(-20.9636409080011,-3.36665007550337,35.4720805995593));
#1572=CARTESIAN_POINT('Ctrl Pts',(-20.0902352143403,6.89118477923249,35.1839149225015));
#1573=CARTESIAN_POINT('Ctrl Pts',(-14.4148056497373,15.4800232724722,34.8957492454438));
#1574=CARTESIAN_POINT('Ctrl Pts',(-5.3217785167592,20.3065913592355,34.607583568386));
#1575=CARTESIAN_POINT('Ctrl Pts',(4.97228956618456,20.1937791223615,34.3194178913283));
#1576=CARTESIAN_POINT('Ctrl Pts',(13.9574663945158,15.1692774836771,34.0312522142705));
#1577=CARTESIAN_POINT('Ctrl Pts',(19.44321567874,6.45799042182547,33.7430865372128));
#1578=CARTESIAN_POINT('Ctrl Pts',(20.0920362934173,-3.81617875266029,33.454920860155));
#1579=CARTESIAN_POINT('Ctrl Pts',(15.7457668682209,-13.1483605380385,33.1667551830973));
#1580=CARTESIAN_POINT('Ctrl Pts',(7.46403728357025,-19.2633100320036,32.8785895060395));
#1581=CARTESIAN_POINT('Ctrl Pts',(-2.73401912719814,-20.6701782195297,32.5904238289818));
#1582=CARTESIAN_POINT('Ctrl Pts',(-12.3620683908712,-17.0259604366071,32.302258151924));
#1583=CARTESIAN_POINT('Ctrl Pts',(-19.0727423512829,-9.21913680399541,32.0140924748663));
#1584=CARTESIAN_POINT('Ctrl Pts',(-21.2299459582211,0.846950856466244,31.7259267978085));
#1585=CARTESIAN_POINT('Ctrl Pts',(-18.3077417738438,10.7181396313983,31.4377611207508));
#1586=CARTESIAN_POINT('Ctrl Pts',(-11.0185779982157,17.9877845512928,31.149595443693));
#1587=CARTESIAN_POINT('Ctrl Pts',(-1.13958909902305,20.8835097311924,30.8614297666353));
#1588=CARTESIAN_POINT('Ctrl Pts',(8.92067798228871,18.6993229475294,30.5732640895775));
#1589=CARTESIAN_POINT('Ctrl Pts',(16.7094798580574,11.9677398317052,30.2850984125198));
#1590=CARTESIAN_POINT('Ctrl Pts',(20.327867673829,2.32995401848137,29.996932735462));
#1591=CARTESIAN_POINT('Ctrl Pts',(18.893660395486,-7.8642941297661,29.7087670584043));
#1592=CARTESIAN_POINT('Ctrl Pts',(12.7565249248559,-16.1295959405887,29.4206013813465));
#1593=CARTESIAN_POINT('Ctrl Pts',(3.41272557662494,-20.4508295085051,29.1324357042888));
#1594=CARTESIAN_POINT('Ctrl Pts',(-6.85967265082616,-19.7744564829511,28.844270027231));
#1595=CARTESIAN_POINT('Ctrl Pts',(-15.5562077080757,-14.2653799898251,28.5561043501733));
#1596=CARTESIAN_POINT('Ctrl Pts',(-20.5566208664728,-5.26674042282593,28.2679386731155));
#1597=CARTESIAN_POINT('Ctrl Pts',(-20.6417863962462,5.02754889906974,27.9797729960578));
#1598=CARTESIAN_POINT('Ctrl Pts',(-15.7909405154768,14.1076887686827,27.691607319));
#1599=CARTESIAN_POINT('Ctrl Pts',(-7.18674370367796,19.7598956858527,27.4034416419423));
#1600=CARTESIAN_POINT('Ctrl Pts',(3.07305783617455,20.6061333436405,27.1152759648845));
#1601=CARTESIAN_POINT('Ctrl Pts',(12.4870731905471,16.4400847699542,26.8271102878268));
#1602=CARTESIAN_POINT('Ctrl Pts',(18.760118346773,8.27745343694723,26.538944610769));
#1603=CARTESIAN_POINT('Ctrl Pts',(20.3627935310801,-1.89167032394111,26.2507789337113));
#1604=CARTESIAN_POINT('Ctrl Pts',(16.9043585202952,-11.5880032950611,25.9626132566535));
#1605=CARTESIAN_POINT('Ctrl Pts',(9.22799706192569,-18.4475310172232,25.6744475795958));
#1606=CARTESIAN_POINT('Ctrl Pts',(-0.794755539331095,-20.7978663347158,
25.3862819025381));
#1607=CARTESIAN_POINT('Ctrl Pts',(-10.7203020863879,-18.0659857456596,25.0981162254803));
#1608=CARTESIAN_POINT('Ctrl Pts',(-18.1287447041931,-10.9179353968346,24.8099505484226));
#1609=CARTESIAN_POINT('Ctrl Pts',(-21.2138680409505,-1.09644570292126,24.5217848713648));
#1610=CARTESIAN_POINT('Ctrl Pts',(-19.2235036018065,9.0039550421011,24.2336191943071));
#1611=CARTESIAN_POINT('Ctrl Pts',(-12.6429121886767,16.9207386354602,23.9454535172493));
#1612=CARTESIAN_POINT('Ctrl Pts',(-3.07647489047101,20.7237536538601,23.6572878401916));
#1613=CARTESIAN_POINT('Ctrl Pts',(7.14346304814041,19.485806021063,23.3691221631338));
#1614=CARTESIAN_POINT('Ctrl Pts',(15.5252296589216,13.5087135595842,23.0809564860761));
#1615=CARTESIAN_POINT('Ctrl Pts',(20.025308334036,4.24972129646548,22.7927908090183));
#1616=CARTESIAN_POINT('Ctrl Pts',(19.546557392516,-6.0337821603507,22.5046251319606));
#1617=CARTESIAN_POINT('Ctrl Pts',(14.2056987075556,-14.8346272515177,22.2164594549028));
#1618=CARTESIAN_POINT('Ctrl Pts',(5.30486033050476,-20.0071239402264,21.9282937778451));
#1619=CARTESIAN_POINT('Ctrl Pts',(-4.98588883912777,-20.2901916719562,21.6401281007873));
#1620=CARTESIAN_POINT('Ctrl Pts',(-14.157612700446,-15.6148171179533,21.3519624237296));
#1621=CARTESIAN_POINT('Ctrl Pts',(-19.9741991191751,-7.12087997182909,21.0637967466718));
#1622=CARTESIAN_POINT('Ctrl Pts',(-21.0175352421329,3.12075542296164,20.775631069614));
#1623=CARTESIAN_POINT('Ctrl Pts',(-17.0332505096297,12.6131271464692,20.4874653925563));
#1624=CARTESIAN_POINT('Ctrl Pts',(-8.99273345327332,19.0419475181756,20.1992997154985));
#1625=CARTESIAN_POINT('Ctrl Pts',(1.14369765238371,20.8398379746608,19.9111340384408));
#1626=CARTESIAN_POINT('Ctrl Pts',(10.9047302507506,17.5684638594768,19.6229683613831));
#1627=CARTESIAN_POINT('Ctrl Pts',(17.9105757342815,10.0254024869194,19.3348026843253));
#1628=CARTESIAN_POINT('Ctrl Pts',(20.4531740554419,0.0496900360330502,19.0466370072675));
#1629=CARTESIAN_POINT('Ctrl Pts',(17.9126268137807,-9.9265451207168,18.7584713302098));
#1630=CARTESIAN_POINT('Ctrl Pts',(10.9083325574302,-17.471046575691,18.470305653152));
#1631=CARTESIAN_POINT('Ctrl Pts',(1.14797240232632,-20.74442793382,18.1821399760943));
#1632=CARTESIAN_POINT('Ctrl Pts',(-8.98882737831016,-18.9486209114553,17.8939742990365));
#1633=CARTESIAN_POINT('Ctrl Pts',(-17.0306676027059,-12.5214552816997,17.6058086219788));
#1634=CARTESIAN_POINT('Ctrl Pts',(-21.0169009287172,-3.02990015820492,17.317642944921));
#1635=CARTESIAN_POINT('Ctrl Pts',(-19.975676539254,7.21194402078792,17.0294772678633));
#1636=CARTESIAN_POINT('Ctrl Pts',(-14.1608248950096,15.7070878005467,16.7413115908055));
#1637=CARTESIAN_POINT('Ctrl Pts',(-4.99008572147037,20.3843265548161,16.4531459137478));
#1638=CARTESIAN_POINT('Ctrl Pts',(5.30076721410609,20.1034170401897,16.16498023669));
#1639=CARTESIAN_POINT('Ctrl Pts',(14.2025785722524,14.9326669513524,15.8768145596323));
#1640=CARTESIAN_POINT('Ctrl Pts',(19.5454249174047,6.13308512391204,15.5886488825745));
#1641=CARTESIAN_POINT('Ctrl Pts',(20.0259381036711,-4.15064574044733,15.3004832055168));
#1642=CARTESIAN_POINT('Ctrl Pts',(15.5284626299874,-13.4099128072292,15.012317528459));
#1643=CARTESIAN_POINT('Ctrl Pts',(7.14649092401044,-19.390090880746,14.7241518514013));
#1644=CARTESIAN_POINT('Ctrl Pts',(0.335701313286719,-20.2142847133929,14.5320414000295));
#1645=CARTESIAN_POINT('Ctrl Pts',(-2.96325645136493,-19.7873038840489,14.4359861743435));
#1646=CARTESIAN_POINT('Ctrl Pts',(1.39825826590106,-19.7253298553981,36.671806679161));
#1647=CARTESIAN_POINT('Ctrl Pts',(-1.89059989904944,-20.0237827460409,36.5757450172098));
#1648=CARTESIAN_POINT('Ctrl Pts',(-8.61567102077738,-18.9477417519434,36.3836281295727));
#1649=CARTESIAN_POINT('Ctrl Pts',(-16.7034586052529,-12.6972931553181,36.0954560162496));
#1650=CARTESIAN_POINT('Ctrl Pts',(-20.8133226402506,-3.34169715522708,35.8072903391918));
#1651=CARTESIAN_POINT('Ctrl Pts',(-19.9462975743564,6.84116745433508,35.5191246621341));
#1652=CARTESIAN_POINT('Ctrl Pts',(-14.3123487840079,15.3672336116203,35.2309589850763));
#1653=CARTESIAN_POINT('Ctrl Pts',(-5.28577815950185,20.1585263068542,34.9427933080186));
#1654=CARTESIAN_POINT('Ctrl Pts',(4.93305444150335,20.0465385596502,34.6546276309608));
#1655=CARTESIAN_POINT('Ctrl Pts',(13.852562473671,15.0587589494421,34.3664619539031));
#1656=CARTESIAN_POINT('Ctrl Pts',(19.2982185724294,6.41113911363856,34.0782962768453));
#1657=CARTESIAN_POINT('Ctrl Pts',(19.9422972693422,-3.78794036633107,33.7901305997876));
#1658=CARTESIAN_POINT('Ctrl Pts',(15.6277929233289,-13.0519170588241,33.5019649227298));
#1659=CARTESIAN_POINT('Ctrl Pts',(7.406591119249,-19.1221748918165,33.2137992456721));
#1660=CARTESIAN_POINT('Ctrl Pts',(-2.71693188117945,-20.5187608562738,32.9256335686143));
#1661=CARTESIAN_POINT('Ctrl Pts',(-12.2746136741463,-16.901177168089,32.6374678915566));
#1662=CARTESIAN_POINT('Ctrl Pts',(-18.9362420693578,-9.151410411148,32.3493022144988));
#1663=CARTESIAN_POINT('Ctrl Pts',(-21.0776795581106,0.841108338495636,32.0611365374411));
#1664=CARTESIAN_POINT('Ctrl Pts',(-18.1768325673468,10.6401526386889,31.7729708603833));
#1665=CARTESIAN_POINT('Ctrl Pts',(-10.9409423033298,17.8566667020956,31.4848051833256));
#1666=CARTESIAN_POINT('Ctrl Pts',(-1.13415488688114,20.7312282129729,31.1966395062678));
#1667=CARTESIAN_POINT('Ctrl Pts',(8.85258582387356,18.5630047556958,30.9084738292101));
#1668=CARTESIAN_POINT('Ctrl Pts',(16.5844625376209,11.8806200230707,30.6203081521523));
#1669=CARTESIAN_POINT('Ctrl Pts',(20.1764050392409,2.31327283794969,30.3321424750946));
#1670=CARTESIAN_POINT('Ctrl Pts',(18.7526797943227,-7.80646972696016,30.0439767980368));
#1671=CARTESIAN_POINT('Ctrl Pts',(12.6603981325904,-16.0113638329748,29.7558111209791));
#1672=CARTESIAN_POINT('Ctrl Pts',(3.38488878582781,-20.3010152750654,29.4676454439213));
#1673=CARTESIAN_POINT('Ctrl Pts',(-6.81243269137224,-19.6295855828589,29.1794797668636));
#1674=CARTESIAN_POINT('Ctrl Pts',(-15.4454083366837,-14.1607726728637,28.8913140898058));
#1675=CARTESIAN_POINT('Ctrl Pts',(-20.4092755238742,-5.22790047589862,28.6031484127481));
#1676=CARTESIAN_POINT('Ctrl Pts',(-20.4938186136813,4.99115210270592,28.3149827356903));
#1677=CARTESIAN_POINT('Ctrl Pts',(-15.6784255781607,14.004928949962,28.0268170586326));
#1678=CARTESIAN_POINT('Ctrl Pts',(-7.13711331589346,19.6158262023694,27.7386513815748));
#1679=CARTESIAN_POINT('Ctrl Pts',(3.04770353773793,20.455879055803,27.4504857045171));
#1680=CARTESIAN_POINT('Ctrl Pts',(12.3929157106175,16.3202784243958,27.1623200274593));
#1681=CARTESIAN_POINT('Ctrl Pts',(18.6201137497366,8.21730441973635,26.8741543504015));
#1682=CARTESIAN_POINT('Ctrl Pts',(20.2110756377052,-1.87749738166845,26.5859886733438));
#1683=CARTESIAN_POINT('Ctrl Pts',(16.7779169115631,-11.5029638274943,26.297822996286));
#1684=CARTESIAN_POINT('Ctrl Pts',(9.15765883424246,-18.3123580717455,26.0096573192283));
#1685=CARTESIAN_POINT('Ctrl Pts',(-0.791841574371233,-20.6455157512873,
25.7214916421705));
#1686=CARTESIAN_POINT('Ctrl Pts',(-10.6448463680118,-17.9336013582603,25.4333259651128));
#1687=CARTESIAN_POINT('Ctrl Pts',(-17.9991437138128,-10.8377931810227,25.1451602880551));
#1688=CARTESIAN_POINT('Ctrl Pts',(-21.0617191480147,-1.08808473161615,24.8569946109973));
#1689=CARTESIAN_POINT('Ctrl Pts',(-19.0859014671442,8.93849632229122,24.5688289339396));
#1690=CARTESIAN_POINT('Ctrl Pts',(-12.5534049007175,16.797419387713,24.2806632568818));
#1691=CARTESIAN_POINT('Ctrl Pts',(-3.05688477354804,20.5726397273619,23.9924975798241));
#1692=CARTESIAN_POINT('Ctrl Pts',(7.08835982557243,19.3437397466508,23.7043319027663));
#1693=CARTESIAN_POINT('Ctrl Pts',(15.408867538036,13.4103314052787,23.4161662257086));
#1694=CARTESIAN_POINT('Ctrl Pts',(19.8760569817055,4.21900932338883,23.1280005486508));
#1695=CARTESIAN_POINT('Ctrl Pts',(19.4008050346824,-5.98933621960537,22.8398348715931));
#1696=CARTESIAN_POINT('Ctrl Pts',(14.0989804978085,-14.7258595395296,22.5516691945353));
#1697=CARTESIAN_POINT('Ctrl Pts',(5.26319470196125,-19.8605525690081,22.2635035174776));
#1698=CARTESIAN_POINT('Ctrl Pts',(-4.95234359790186,-20.1415514746538,21.9753378404198));
#1699=CARTESIAN_POINT('Ctrl Pts',(-14.0570350869896,-15.5003473178595,21.6871721633621));
#1700=CARTESIAN_POINT('Ctrl Pts',(-19.8311104585189,-7.06848887854184,21.3990064863043));
#1701=CARTESIAN_POINT('Ctrl Pts',(-20.8668212651945,3.09829459894017,21.1108408092465));
#1702=CARTESIAN_POINT('Ctrl Pts',(-16.9116560375069,12.5212904663529,20.8226751321888));
#1703=CARTESIAN_POINT('Ctrl Pts',(-8.929903826304,18.9031252237221,20.5345094551311));
#1704=CARTESIAN_POINT('Ctrl Pts',(1.13244425714481,20.6878756354171,20.2463437780733));
#1705=CARTESIAN_POINT('Ctrl Pts',(10.8221374670463,17.4404106534314,19.9581781010155));
#1706=CARTESIAN_POINT('Ctrl Pts',(17.7767800962929,9.95247842619332,19.6700124239578));
#1707=CARTESIAN_POINT('Ctrl Pts',(20.300795607578,0.0496743707874221,19.3818467469));
#1708=CARTESIAN_POINT('Ctrl Pts',(17.7788161856788,-9.8536485703133,19.0936810698423));
#1709=CARTESIAN_POINT('Ctrl Pts',(10.8257134449838,-17.3430103548858,18.8055153927845));
#1710=CARTESIAN_POINT('Ctrl Pts',(1.13668776668141,-20.5924679098985,18.5173497157268));
#1711=CARTESIAN_POINT('Ctrl Pts',(-8.9260263032191,-18.8097857049756,18.229184038669));
#1712=CARTESIAN_POINT('Ctrl Pts',(-16.9090920001202,-12.4295935964753,17.9410183616113));
#1713=CARTESIAN_POINT('Ctrl Pts',(-20.8661916032585,-3.00740835940486,17.6528526845536));
#1714=CARTESIAN_POINT('Ctrl Pts',(-19.8325770500673,7.15958237345137,17.3646870074958));
#1715=CARTESIAN_POINT('Ctrl Pts',(-14.0602238654587,15.5926386333528,17.0765213304381));
#1716=CARTESIAN_POINT('Ctrl Pts',(-4.95650968754454,20.2356933544129,16.7883556533803));
#1717=CARTESIAN_POINT('Ctrl Pts',(5.25913126488302,19.9568369146896,16.5001899763225));
#1718=CARTESIAN_POINT('Ctrl Pts',(14.095883631145,14.8238776758138,16.2120242992648));
#1719=CARTESIAN_POINT('Ctrl Pts',(19.3996799188568,6.08860847394457,15.923858622207));
#1720=CARTESIAN_POINT('Ctrl Pts',(19.8766839631561,-4.1199629865138,15.6356929451493));
#1721=CARTESIAN_POINT('Ctrl Pts',(15.4120732504264,-13.3115575210257,15.3475272680915));
#1722=CARTESIAN_POINT('Ctrl Pts',(7.09137331429791,-19.248029638216,15.0593615910338));
#1723=CARTESIAN_POINT('Ctrl Pts',(0.330340867518879,-20.066198545607,14.867251139662));
#1724=CARTESIAN_POINT('Ctrl Pts',(-2.94449391072411,-19.6423399304524,14.771195913976));
#1725=CARTESIAN_POINT('Ctrl Pts',(1.37588209080801,-19.4787501396913,36.9013132446704));
#1726=CARTESIAN_POINT('Ctrl Pts',(-1.87171979981356,-19.7734591712818,36.8052515827192));
#1727=CARTESIAN_POINT('Ctrl Pts',(-8.51331141972613,-18.7108469116972,36.6131346950821));
#1728=CARTESIAN_POINT('Ctrl Pts',(-16.5000110659483,-12.5383449477003,36.324962581759));
#1729=CARTESIAN_POINT('Ctrl Pts',(-20.5587252834198,-3.2994292846013,36.0367969047012));
#1730=CARTESIAN_POINT('Ctrl Pts',(-19.7024600308805,6.75644167947273,35.7486312276435));
#1731=CARTESIAN_POINT('Ctrl Pts',(-14.1388016144679,15.1761748758296,35.4604655505858));
#1732=CARTESIAN_POINT('Ctrl Pts',(-5.2247916495401,19.9077136014308,35.172299873528));
#1733=CARTESIAN_POINT('Ctrl Pts',(4.86659050597639,19.7971223321154,34.8841341964702));
#1734=CARTESIAN_POINT('Ctrl Pts',(13.6748629605544,14.871547587973,34.5959685194125));
#1735=CARTESIAN_POINT('Ctrl Pts',(19.0526021247247,6.3317759554416,34.3078028423547));
#1736=CARTESIAN_POINT('Ctrl Pts',(19.6886491353251,-3.74010632395503,34.019637165297));
#1737=CARTESIAN_POINT('Ctrl Pts',(15.4279524024684,-12.888547924893,33.7314714882392));
#1738=CARTESIAN_POINT('Ctrl Pts',(7.30928103110152,-18.8831009133311,33.4433058111815));
#1739=CARTESIAN_POINT('Ctrl Pts',(-2.68798720607574,-20.2622694466381,33.1551401341237));
#1740=CARTESIAN_POINT('Ctrl Pts',(-12.1264709121218,-16.6898022244796,32.866974457066));
#1741=CARTESIAN_POINT('Ctrl Pts',(-18.705019257819,-9.03668619707516,32.5788087800082));
#1742=CARTESIAN_POINT('Ctrl Pts',(-20.8197499283178,0.831211483699137,32.2906431029505));
#1743=CARTESIAN_POINT('Ctrl Pts',(-17.9550806761297,10.5080476188871,32.0024774258927));
#1744=CARTESIAN_POINT('Ctrl Pts',(-10.8094323586169,17.6345613810313,31.714311748835));
#1745=CARTESIAN_POINT('Ctrl Pts',(-1.12494967675853,20.4732729787325,31.4261460717772));
#1746=CARTESIAN_POINT('Ctrl Pts',(8.73724202620732,18.3320903839872,31.1379803947195));
#1747=CARTESIAN_POINT('Ctrl Pts',(16.3726911251977,11.7330445923465,30.8498147176618));
#1748=CARTESIAN_POINT('Ctrl Pts',(19.9198369420329,2.28501597604536,30.561649040604));
#1749=CARTESIAN_POINT('Ctrl Pts',(18.5138675968502,-7.70851885581043,30.2734833635462));
#1750=CARTESIAN_POINT('Ctrl Pts',(12.497565442839,-15.8110861409133,29.9853176864885));
#1751=CARTESIAN_POINT('Ctrl Pts',(3.33773502760625,-20.047239464783,29.6971520094307));
#1752=CARTESIAN_POINT('Ctrl Pts',(-6.73241119599307,-19.3841834657621,29.408986332373));
#1753=CARTESIAN_POINT('Ctrl Pts',(-15.257721228404,-13.9835745120889,29.1208206553152));
#1754=CARTESIAN_POINT('Ctrl Pts',(-20.1596818580988,-5.162108069019,28.8326549782575));
#1755=CARTESIAN_POINT('Ctrl Pts',(-20.2431705740797,4.92949823793712,28.5444893011997));
#1756=CARTESIAN_POINT('Ctrl Pts',(-15.487832410003,13.8308603340393,28.256323624142));
#1757=CARTESIAN_POINT('Ctrl Pts',(-7.05304258652778,19.371781634183,27.9681579470842));
#1758=CARTESIAN_POINT('Ctrl Pts',(3.00475496414676,20.2013578212784,27.6799922700265));
#1759=CARTESIAN_POINT('Ctrl Pts',(12.2334189110498,16.1173340730945,27.3918265929688));
#1760=CARTESIAN_POINT('Ctrl Pts',(18.3829548413973,8.11541579920988,27.103660915911));
#1761=CARTESIAN_POINT('Ctrl Pts',(19.9540751482217,-1.85348931630137,26.8154952388532));
#1762=CARTESIAN_POINT('Ctrl Pts',(16.5637328452517,-11.3589123626086,26.5273295617955));
#1763=CARTESIAN_POINT('Ctrl Pts',(9.03851033737179,-18.0833836747249,26.2391638847377));
#1764=CARTESIAN_POINT('Ctrl Pts',(-0.786905502531814,-20.387443524978,25.95099820768));
#1765=CARTESIAN_POINT('Ctrl Pts',(-10.5170291664566,-17.7093506017753,25.6628325306222));
#1766=CARTESIAN_POINT('Ctrl Pts',(-17.7796078553563,-10.7020373500277,25.3746668535645));
#1767=CARTESIAN_POINT('Ctrl Pts',(-20.8039885726086,-1.07392177647505,25.0865011765067));
#1768=CARTESIAN_POINT('Ctrl Pts',(-18.8528121777036,8.82761340230143,24.798335499449));
#1769=CARTESIAN_POINT('Ctrl Pts',(-12.401785231434,16.5885244028908,24.5101698223912));
#1770=CARTESIAN_POINT('Ctrl Pts',(-3.02370035787869,20.316662319464,24.2220041453335));
#1771=CARTESIAN_POINT('Ctrl Pts',(6.9950184611687,19.1030884875876,23.9338384682757));
#1772=CARTESIAN_POINT('Ctrl Pts',(15.2117574848987,13.2436782752456,23.645672791218));
#1773=CARTESIAN_POINT('Ctrl Pts',(19.6232346563246,4.16698518873903,23.3575071141602));
#1774=CARTESIAN_POINT('Ctrl Pts',(19.1539097840722,-5.91404761472798,23.0693414371025));
#1775=CARTESIAN_POINT('Ctrl Pts',(13.9182066185296,-14.5416139334306,22.7811757600447));
#1776=CARTESIAN_POINT('Ctrl Pts',(5.19261576962226,-19.6122699616668,22.493010082987));
#1777=CARTESIAN_POINT('Ctrl Pts',(-4.89552008668179,-19.8897644071314,22.2048444059292));
#1778=CARTESIAN_POINT('Ctrl Pts',(-13.8866629884104,-15.3064427361322,21.9166787288715));
#1779=CARTESIAN_POINT('Ctrl Pts',(-19.5887273419578,-6.97974168913975,21.6285130518137));
#1780=CARTESIAN_POINT('Ctrl Pts',(-20.6115213465656,3.06024738751004,21.340347374756));
#1781=CARTESIAN_POINT('Ctrl Pts',(-16.7056827130513,12.3657249544748,21.0521816976982));
#1782=CARTESIAN_POINT('Ctrl Pts',(-8.82347442315861,18.6679690609967,20.7640160206405));
#1783=CARTESIAN_POINT('Ctrl Pts',(1.11338171990537,20.430461070096,20.4758503435827));
#1784=CARTESIAN_POINT('Ctrl Pts',(10.6822305282538,17.2234966435538,20.187684666525));
#1785=CARTESIAN_POINT('Ctrl Pts',(17.5501387731815,9.82894969199148,19.8995189894672));
#1786=CARTESIAN_POINT('Ctrl Pts',(20.0426761760045,0.0496478351492226,19.6113533124095));
#1787=CARTESIAN_POINT('Ctrl Pts',(17.5521494771241,-9.73016643758328,19.3231876353517));
#1788=CARTESIAN_POINT('Ctrl Pts',(10.6857618899653,-17.1261251157062,19.035021958294));
#1789=CARTESIAN_POINT('Ctrl Pts',(1.11757234549121,-20.3350572688859,18.7468562812362));
#1790=CARTESIAN_POINT('Ctrl Pts',(-8.8196453357153,-18.5746076656159,18.4586906041785));
#1791=CARTESIAN_POINT('Ctrl Pts',(-16.7031504997769,-12.2739857363412,18.1705249271207));
#1792=CARTESIAN_POINT('Ctrl Pts',(-20.6108998397718,-2.9693086612934,17.882359250063));
#1793=CARTESIAN_POINT('Ctrl Pts',(-19.5901750463364,7.07088502935732,17.5941935730052));
#1794=CARTESIAN_POINT('Ctrl Pts',(-13.8898131755069,15.3987690700503,17.3060278959475));
#1795=CARTESIAN_POINT('Ctrl Pts',(-4.89963189641002,19.9839180058199,17.0178622188897));
#1796=CARTESIAN_POINT('Ctrl Pts',(5.18859842654324,19.7085397412968,16.729696541832));
#1797=CARTESIAN_POINT('Ctrl Pts',(13.9151574168704,14.6395950232085,16.4415308647742));
#1798=CARTESIAN_POINT('Ctrl Pts',(19.1527808518752,6.01326887441032,16.1533651877165));
#1799=CARTESIAN_POINT('Ctrl Pts',(19.6238891164289,-4.06799037391198,15.8651995106587));
#1800=CARTESIAN_POINT('Ctrl Pts',(15.2148525995022,-13.1449458503572,15.577033833601));
#1801=CARTESIAN_POINT('Ctrl Pts',(6.9981449781778,-19.0073955425547,15.2888681565432));
#1802=CARTESIAN_POINT('Ctrl Pts',(0.321041182836223,-19.8153367772133,15.0967577051714));
#1803=CARTESIAN_POINT('Ctrl Pts',(-2.91271329282093,-19.3967951448511,15.0007024794855));
#1804=CARTESIAN_POINT('',(1.41074552774953,-19.8703420819221,36.0000005369554));
#1805=CARTESIAN_POINT('Ctrl Pts',(1.4107753408409,-19.8706705825155,35.9999999827087));
#1806=CARTESIAN_POINT('Ctrl Pts',(-1.90178909580771,-20.1711608330642,35.9039447627866));
#1807=CARTESIAN_POINT('Ctrl Pts',(-8.67639286064614,-19.0871556415472,35.7118343171785));
#1808=CARTESIAN_POINT('Ctrl Pts',(-16.823190748525,-12.7909226873721,35.4236686458845));
#1809=CARTESIAN_POINT('Ctrl Pts',(-20.9633562178736,-3.36659747474774,35.1355029688268));
#1810=CARTESIAN_POINT('Ctrl Pts',(-20.0899073259638,6.89107794911943,34.847337291769));
#1811=CARTESIAN_POINT('Ctrl Pts',(-14.4145955318022,15.4797810707307,34.5591716147113));
#1812=CARTESIAN_POINT('Ctrl Pts',(-5.32169638108785,20.3062738414691,34.2710059376535));
#1813=CARTESIAN_POINT('Ctrl Pts',(4.9722029102472,20.1934631914064,33.9828402605958));
#1814=CARTESIAN_POINT('Ctrl Pts',(13.9572426081488,15.1690404233507,33.694674583538));
#1815=CARTESIAN_POINT('Ctrl Pts',(19.4429039830821,6.45788989771787,33.4065089064803));
#1816=CARTESIAN_POINT('Ctrl Pts',(20.091715387525,-3.81611816592156,33.1183432294225));
#1817=CARTESIAN_POINT('Ctrl Pts',(15.7455136189813,-13.1481536454312,32.8301775523648));
#1818=CARTESIAN_POINT('Ctrl Pts',(7.46391412959095,-19.2630072579357,32.542011875307));
#1819=CARTESIAN_POINT('Ctrl Pts',(-2.73398251270877,-20.6698533904715,32.2538461982493));
#1820=CARTESIAN_POINT('Ctrl Pts',(-12.3618807561228,-17.0256927431286,31.9656805211915));
#1821=CARTESIAN_POINT('Ctrl Pts',(-19.0724495330809,-9.2189915133244,31.6775148441338));
#1822=CARTESIAN_POINT('Ctrl Pts',(-21.2296193012297,0.846938322862586,31.389349167076));
#1823=CARTESIAN_POINT('Ctrl Pts',(-18.3074609419236,10.7179723287052,31.1011834900183));
#1824=CARTESIAN_POINT('Ctrl Pts',(-11.0184114478074,17.9875032690322,30.8130178129605));
#1825=CARTESIAN_POINT('Ctrl Pts',(-1.13957744192237,20.8831830472393,30.5248521359027));
#1826=CARTESIAN_POINT('Ctrl Pts',(8.92053190704997,18.6990305091394,30.236686458845));
#1827=CARTESIAN_POINT('Ctrl Pts',(16.7092116628183,11.9675529367822,29.9485207817873));
#1828=CARTESIAN_POINT('Ctrl Pts',(20.3275427467075,2.32991823296111,29.6603551047295));
#1829=CARTESIAN_POINT('Ctrl Pts',(18.8933579549448,-7.86417008120446,29.3721894276717));
#1830=CARTESIAN_POINT('Ctrl Pts',(12.7563187076109,-16.1293423015998,29.084023750614));
#1831=CARTESIAN_POINT('Ctrl Pts',(3.41266585937021,-20.4505081175451,28.7958580735562));
#1832=CARTESIAN_POINT('Ctrl Pts',(-6.85957130867393,-19.7741456967418,28.5076923964985));
#1833=CARTESIAN_POINT('Ctrl Pts',(-15.5559700142659,-14.2651555795988,28.2195267194408));
#1834=CARTESIAN_POINT('Ctrl Pts',(-20.5563047719316,-5.26665710091746,27.931361042383));
#1835=CARTESIAN_POINT('Ctrl Pts',(-20.6414689664098,5.02747081836226,27.6431953653253));
#1836=CARTESIAN_POINT('Ctrl Pts',(-15.7906991413231,14.1074683218263,27.3550296882675));
#1837=CARTESIAN_POINT('Ctrl Pts',(-7.18663723343418,19.759586618893,27.0668640112097));
#1838=CARTESIAN_POINT('Ctrl Pts',(3.07300344453152,20.6058110086478,26.778698334152));
#1839=CARTESIAN_POINT('Ctrl Pts',(12.4868711979714,16.4398277538113,26.4905326570942));
#1840=CARTESIAN_POINT('Ctrl Pts',(18.7598180000647,8.27732440147472,26.2023669800365));
#1841=CARTESIAN_POINT('Ctrl Pts',(20.3624680562682,-1.89163991924977,25.9142013029787));
#1842=CARTESIAN_POINT('Ctrl Pts',(16.9040872697664,-11.5878208630216,25.626035625921));
#1843=CARTESIAN_POINT('Ctrl Pts',(9.22784616791502,-18.4472410356791,25.3378699488633));
#1844=CARTESIAN_POINT('Ctrl Pts',(-0.794749288109333,-20.7975395026172,
25.0497042718055));
#1845=CARTESIAN_POINT('Ctrl Pts',(-10.7201402140128,-18.0657017463065,24.7615385947477));
#1846=CARTESIAN_POINT('Ctrl Pts',(-18.1284666759591,-10.917763470689,24.47337291769));
#1847=CARTESIAN_POINT('Ctrl Pts',(-21.2135416415311,-1.09642776643729,24.1852072406322));
#1848=CARTESIAN_POINT('Ctrl Pts',(-19.2232084090122,9.00381461591906,23.8970415635745));
#1849=CARTESIAN_POINT('Ctrl Pts',(-12.6427201719866,16.9204740832175,23.6088758865167));
#1850=CARTESIAN_POINT('Ctrl Pts',(-3.07643286451438,20.7234294747161,23.320710209459));
#1851=CARTESIAN_POINT('Ctrl Pts',(7.14334483722561,19.4855012515141,23.0325445324012));
#1852=CARTESIAN_POINT('Ctrl Pts',(15.5249800315466,13.5085025039701,22.7443788553435));
#1853=CARTESIAN_POINT('Ctrl Pts',(20.0249881506047,4.24965541120013,22.4562131782858));
#1854=CARTESIAN_POINT('Ctrl Pts',(19.5462447153465,-6.03368681211,22.168047501228));
#1855=CARTESIAN_POINT('Ctrl Pts',(14.2054697689116,-14.8343939161491,21.8798818241703));
#1856=CARTESIAN_POINT('Ctrl Pts',(5.30477094675947,-20.0068095060588,21.5917161471125));
#1857=CARTESIAN_POINT('Ctrl Pts',(-4.98581687574452,-20.2898727996131,21.3035504700547));
#1858=CARTESIAN_POINT('Ctrl Pts',(-14.157396935018,-15.6145715501034,21.015384792997));
#1859=CARTESIAN_POINT('Ctrl Pts',(-19.9738921562915,-7.12076757914816,20.7272191159393));
#1860=CARTESIAN_POINT('Ctrl Pts',(-21.0172119210789,3.12070723858851,20.4390534388815));
#1861=CARTESIAN_POINT('Ctrl Pts',(-17.0329896573013,12.6129301326084,20.1508877618237));
#1862=CARTESIAN_POINT('Ctrl Pts',(-8.99259866754896,19.0416497078402,19.862722084766));
#1863=CARTESIAN_POINT('Ctrl Pts',(1.14367351160255,20.8395119754034,19.5745564077082));
#1864=CARTESIAN_POINT('Ctrl Pts',(10.9045530660845,17.5681891517362,19.2863907306505));
#1865=CARTESIAN_POINT('Ctrl Pts',(17.9102887102014,10.0252460454415,18.9982250535928));
#1866=CARTESIAN_POINT('Ctrl Pts',(20.4528471580878,0.0496900027718295,18.710059376535));
#1867=CARTESIAN_POINT('Ctrl Pts',(17.912339765576,-9.92638873911097,18.4218936994772));
#1868=CARTESIAN_POINT('Ctrl Pts',(10.9081552963614,-17.4707719029572,18.1337280224195));
#1869=CARTESIAN_POINT('Ctrl Pts',(1.1479482358929,-20.7441019422229,17.8455623453617));
#1870=CARTESIAN_POINT('Ctrl Pts',(-8.98869273649881,-18.9483230681719,17.557396668304));
#1871=CARTESIAN_POINT('Ctrl Pts',(-17.0304066272371,-12.5212582245178,17.2692309912462));
#1872=CARTESIAN_POINT('Ctrl Pts',(-21.0165779407316,-3.02985188703569,16.9810653141885));
#1873=CARTESIAN_POINT('Ctrl Pts',(-19.9753689155526,7.21183165114044,16.6928996371307));
#1874=CARTESIAN_POINT('Ctrl Pts',(-14.1606103373691,15.706842356143,16.404733960073));
#1875=CARTESIAN_POINT('Ctrl Pts',(-6.81031926806391,19.4556187460033,16.1737674143627));
#1876=CARTESIAN_POINT('Ctrl Pts',(-2.14863457239302,20.0152328256427,16.0388560943384));
#1877=CARTESIAN_POINT('Ctrl Pts',(-0.803146159155363,20.0419430211779,16.));
#1878=CARTESIAN_POINT('Ctrl Pts',(-4.29852177847822,-19.167458727199,36.7326132718574));
#1879=CARTESIAN_POINT('Ctrl Pts',(-2.49547477986328,-19.8636427243317,36.4884436605751));
#1880=CARTESIAN_POINT('Ctrl Pts',(-0.517986276346775,-20.0456329203909,
36.2442304678819));
#1881=CARTESIAN_POINT('Ctrl Pts',(1.41077535715449,-19.8706705810356,36.0000000734421));
#1882=CARTESIAN_POINT('Ctrl Pts',(-4.29881759576411,-19.1652150368132,36.7326132718567));
#1883=CARTESIAN_POINT('Ctrl Pts',(-5.63186644389229,-18.8953746851329,36.6925507719266));
#1884=CARTESIAN_POINT('Ctrl Pts',(-10.0657031505654,-17.512051117114,36.5564330463105));
#1885=CARTESIAN_POINT('Ctrl Pts',(-16.5006332373032,-12.5388310338943,36.3242600950086));
#1886=CARTESIAN_POINT('Ctrl Pts',(-20.5595038783606,-3.29955854575535,36.0360944179508));
#1887=CARTESIAN_POINT('Ctrl Pts',(-19.7032057206943,6.75670078292819,35.747928740893));
#1888=CARTESIAN_POINT('Ctrl Pts',(-14.1393323463791,15.1767591605821,35.4597630638353));
#1889=CARTESIAN_POINT('Ctrl Pts',(-5.22497815494265,19.9084806223109,35.1715973867775));
#1890=CARTESIAN_POINT('Ctrl Pts',(4.86679376212816,19.7978850823673,34.8834317097198));
#1891=CARTESIAN_POINT('Ctrl Pts',(13.6754063909085,14.8721201069092,34.5952660326621));
#1892=CARTESIAN_POINT('Ctrl Pts',(19.0533532547096,6.33201865925221,34.3071003556043));
#1893=CARTESIAN_POINT('Ctrl Pts',(19.6894248273486,-3.74025260725124,34.0189346785466));
#1894=CARTESIAN_POINT('Ctrl Pts',(15.4285635431673,-12.8890475309104,33.7307690014888));
#1895=CARTESIAN_POINT('Ctrl Pts',(7.30957861917374,-18.8838320355165,33.442603324431));
#1896=CARTESIAN_POINT('Ctrl Pts',(-2.68807572300347,-20.263053833802,33.1544376473733));
#1897=CARTESIAN_POINT('Ctrl Pts',(-12.1269239537313,-16.6904486390818,32.8662719703155));
#1898=CARTESIAN_POINT('Ctrl Pts',(-18.7057263700206,-9.03703704001768,32.5781062932578));
#1899=CARTESIAN_POINT('Ctrl Pts',(-20.8205387137634,0.83124174968679,32.2899406162001));
#1900=CARTESIAN_POINT('Ctrl Pts',(-17.9557588249118,10.5084516148023,32.0017749391423));
#1901=CARTESIAN_POINT('Ctrl Pts',(-10.809834534708,17.6352406106522,31.7136092620845));
#1902=CARTESIAN_POINT('Ctrl Pts',(-1.12497782759849,20.47406184248,31.4254435850268));
#1903=CARTESIAN_POINT('Ctrl Pts',(8.73759476392471,18.3327965529362,31.137277907969));
#1904=CARTESIAN_POINT('Ctrl Pts',(16.373338752258,11.733495898976,30.8491122309113));
#1905=CARTESIAN_POINT('Ctrl Pts',(19.9206215637183,2.2851023895431,30.5609465538535));
#1906=CARTESIAN_POINT('Ctrl Pts',(18.5145979184722,-7.70881840348818,30.2727808767958));
#1907=CARTESIAN_POINT('Ctrl Pts',(12.4980634083337,-15.8116986185441,29.984615199738));
#1908=CARTESIAN_POINT('Ctrl Pts',(3.33787923049689,-20.0480155472585,29.6964495226803));
#1909=CARTESIAN_POINT('Ctrl Pts',(-6.73265591309222,-19.3849339402943,29.4082838456226));
#1910=CARTESIAN_POINT('Ctrl Pts',(-15.2582952022413,-13.9841164092346,29.1201181685648));
#1911=CARTESIAN_POINT('Ctrl Pts',(-20.1604451509822,-5.16230927154466,28.8319524915071));
#1912=CARTESIAN_POINT('Ctrl Pts',(-20.2439370913881,4.92968678421285,28.5437868144493));
#1913=CARTESIAN_POINT('Ctrl Pts',(-15.488415270984,13.8313926605927,28.2556211373915));
#1914=CARTESIAN_POINT('Ctrl Pts',(-7.05329968676,19.3725279571376,27.9674554603338));
#1915=CARTESIAN_POINT('Ctrl Pts',(3.00488630698549,20.2021361833671,27.679289783276));
#1916=CARTESIAN_POINT('Ctrl Pts',(12.2339066749186,16.1179547057479,27.3911241062183));
#1917=CARTESIAN_POINT('Ctrl Pts',(18.3836801070261,8.11572738908449,27.1029584291605));
#1918=CARTESIAN_POINT('Ctrl Pts',(19.9548610922242,-1.85356273637582,26.8147927521028));
#1919=CARTESIAN_POINT('Ctrl Pts',(16.5643878505499,-11.3593528924504,26.5266270750451));
#1920=CARTESIAN_POINT('Ctrl Pts',(9.03887471040012,-18.0840839109552,26.2384613979873));
#1921=CARTESIAN_POINT('Ctrl Pts',(-0.786920597740497,-20.3882327465041,
25.9502957209296));
#1922=CARTESIAN_POINT('Ctrl Pts',(-10.5174200496149,-17.7100363924423,25.6621300438717));
#1923=CARTESIAN_POINT('Ctrl Pts',(-17.7802792271953,-10.7024525106423,25.373964366814));
#1924=CARTESIAN_POINT('Ctrl Pts',(-20.8047767493175,-1.07396508880372,25.0857986897563));
#1925=CARTESIAN_POINT('Ctrl Pts',(-18.8535249978598,8.82795249802116,24.7976330126986));
#1926=CARTESIAN_POINT('Ctrl Pts',(-12.4022489059195,16.5891632334268,24.5094673356408));
#1927=CARTESIAN_POINT('Ctrl Pts',(-3.02380184053548,20.3174451347377,24.2213016585831));
#1928=CARTESIAN_POINT('Ctrl Pts',(6.99530391231973,19.103824433321,23.9331359815252));
#1929=CARTESIAN_POINT('Ctrl Pts',(15.2123602754398,13.2441879241896,23.6449703044676));
#1930=CARTESIAN_POINT('Ctrl Pts',(19.6240078229077,4.16714428593263,23.3568046274097));
#1931=CARTESIAN_POINT('Ctrl Pts',(19.1546648248189,-5.91427785797606,23.0686389503521));
#1932=CARTESIAN_POINT('Ctrl Pts',(13.9187594507321,-14.5421773826623,22.7804732732943));
#1933=CARTESIAN_POINT('Ctrl Pts',(5.19283161002036,-19.6130292451498,22.4923075962365));
#1934=CARTESIAN_POINT('Ctrl Pts',(-4.89569386105103,-19.8905344077479,22.2041419191787));
#1935=CARTESIAN_POINT('Ctrl Pts',(-13.8871840104883,-15.3070357238867,21.915976242121));
#1936=CARTESIAN_POINT('Ctrl Pts',(-19.5894685839576,-6.98001309065085,21.6278105650633));
#1937=CARTESIAN_POINT('Ctrl Pts',(-20.6123020899809,3.06036374128688,21.3396448880056));
#1938=CARTESIAN_POINT('Ctrl Pts',(-16.7063126087348,12.3662006959078,21.0514792109478));
#1939=CARTESIAN_POINT('Ctrl Pts',(-8.82379989939111,18.6686882019449,20.76331353389));
#1940=CARTESIAN_POINT('Ctrl Pts',(1.11344001585174,20.4312482804013,20.4751478568323));
#1941=CARTESIAN_POINT('Ctrl Pts',(10.6826583835458,17.2241599974075,20.1869821797744));
#1942=CARTESIAN_POINT('Ctrl Pts',(17.5508318745408,9.82932746040733,19.8988165027168));
#1943=CARTESIAN_POINT('Ctrl Pts',(20.0434655418909,0.049647916298975,19.6106508256591));
#1944=CARTESIAN_POINT('Ctrl Pts',(17.5528426561158,-9.7305440634851,19.3224851486013));
#1945=CARTESIAN_POINT('Ctrl Pts',(10.6861898817,-17.1267883815751,19.0343194715436));
#1946=CARTESIAN_POINT('Ctrl Pts',(1.1176308031644,-20.3358444671901,18.7461537944857));
#1947=CARTESIAN_POINT('Ctrl Pts',(-8.8199706638248,-18.5753268734661,18.4579881174281));
#1948=CARTESIAN_POINT('Ctrl Pts',(-16.7037802981379,-12.2744616072807,18.1698224403702));
#1949=CARTESIAN_POINT('Ctrl Pts',(-20.6116805582479,-2.96942517558195,17.8816567633125));
#1950=CARTESIAN_POINT('Ctrl Pts',(-19.5909163460949,7.07115627843456,17.5934910862548));
#1951=CARTESIAN_POINT('Ctrl Pts',(-13.8903343156048,15.399361950713,17.305325409197));
#1952=CARTESIAN_POINT('Ctrl Pts',(-4.89980583677073,19.9846879705991,17.0171597321393));
#1953=CARTESIAN_POINT('Ctrl Pts',(5.18881412597415,19.7092990693229,16.7289940550814));
#1954=CARTESIAN_POINT('Ctrl Pts',(13.9157101033201,14.6401585857356,16.4408283780238));
#1955=CARTESIAN_POINT('Ctrl Pts',(19.1535359042627,6.01349927360931,16.1526627009659));
#1956=CARTESIAN_POINT('Ctrl Pts',(19.6246621990379,-4.06814931354757,15.8644970239083));
#1957=CARTESIAN_POINT('Ctrl Pts',(15.2154557281481,-13.1454553725049,15.5763313468504));
#1958=CARTESIAN_POINT('Ctrl Pts',(9.53993523947195,-17.1948206241746,15.3772945815918));
#1959=CARTESIAN_POINT('Ctrl Pts',(6.25878755936459,-18.3990266764752,15.2743130420189));
#1960=CARTESIAN_POINT('Ctrl Pts',(6.03669742682486,-18.475970928994,15.2673867281319));
#1961=CARTESIAN_POINT('Ctrl Pts',(6.81433783443281,-18.1805409665736,35.2601756282442));
#1962=CARTESIAN_POINT('Ctrl Pts',(3.80545249674814,-19.370750001589,35.1648364002669));
#1963=CARTESIAN_POINT('Ctrl Pts',(-2.80999804477911,-20.2315932772994,34.9741579443123));
#1964=CARTESIAN_POINT('Ctrl Pts',(-12.1578996861837,-16.6469849175666,34.6881402603804));
#1965=CARTESIAN_POINT('Ctrl Pts',(-18.6779293311493,-9.05275020734747,34.4021225764486));
#1966=CARTESIAN_POINT('Ctrl Pts',(-20.8065659837255,0.728565895414976,34.1161048925167));
#1967=CARTESIAN_POINT('Ctrl Pts',(-18.0309162574194,10.3459301503193,33.8300872085848));
#1968=CARTESIAN_POINT('Ctrl Pts',(-11.0185947325652,17.4891907512413,33.5440695246529));
#1969=CARTESIAN_POINT('Ctrl Pts',(-1.45399380826337,20.4418683770619,33.258051840721));
#1970=CARTESIAN_POINT('Ctrl Pts',(8.36472257665313,18.4946857176708,32.9720341567891));
#1971=CARTESIAN_POINT('Ctrl Pts',(16.0786234301883,12.1154047245414,32.6860164728572));
#1972=CARTESIAN_POINT('Ctrl Pts',(19.8343320320666,2.83673276452134,32.3999987889254));
#1973=CARTESIAN_POINT('Ctrl Pts',(18.7295332254477,-7.11206963205171,32.1139811049934));
#1974=CARTESIAN_POINT('Ctrl Pts',(13.0296515048105,-15.3407126269162,31.8279634210616));
#1975=CARTESIAN_POINT('Ctrl Pts',(4.10413656659925,-19.8722014409134,31.5419457371297));
#1976=CARTESIAN_POINT('Ctrl Pts',(-5.90258655695366,-19.617806536083,31.2559280531978));
#1977=CARTESIAN_POINT('Ctrl Pts',(-14.5863188694633,-14.6386494659007,30.9699103692659));
#1978=CARTESIAN_POINT('Ctrl Pts',(-19.8607232187053,-6.13101303887545,30.683892685334));
#1979=CARTESIAN_POINT('Ctrl Pts',(-20.458580246726,3.86107297500323,30.3978750014021));
#1980=CARTESIAN_POINT('Ctrl Pts',(-16.2362501050895,12.9369280272532,30.1118573174703));
#1981=CARTESIAN_POINT('Ctrl Pts',(-8.20818216492339,18.9160033663153,29.8258396335384));
#1982=CARTESIAN_POINT('Ctrl Pts',(1.69681429482813,20.3617770959987,29.5398219496065));
#1983=CARTESIAN_POINT('Ctrl Pts',(11.0989825919101,16.9268901910449,29.2538042656746));
#1984=CARTESIAN_POINT('Ctrl Pts',(17.7393745967412,9.43660243663979,28.9677865817427));
#1985=CARTESIAN_POINT('Ctrl Pts',(20.0225816261915,-0.309483051163548,28.6817688978108));
#1986=CARTESIAN_POINT('Ctrl Pts',(17.4000444450494,-9.96978922593861,28.3957512138789));
#1987=CARTESIAN_POINT('Ctrl Pts',(10.5018491412817,-17.2233482289629,28.1097335299471));
#1988=CARTESIAN_POINT('Ctrl Pts',(0.98534376298491,-20.3274329646949,27.8237158460152));
#1989=CARTESIAN_POINT('Ctrl Pts',(-8.86305315126744,-18.5362615942573,27.5376981620833));
#1990=CARTESIAN_POINT('Ctrl Pts',(-16.6771833975841,-12.2801777429642,27.2516804781514));
#1991=CARTESIAN_POINT('Ctrl Pts',(-20.5796380379867,-3.06225691235067,26.9656627942195));
#1992=CARTESIAN_POINT('Ctrl Pts',(-19.6328203099341,6.90281974817086,26.6796451102876));
#1993=CARTESIAN_POINT('Ctrl Pts',(-14.064210944986,15.2208607675909,26.3936274263557));
#1994=CARTESIAN_POINT('Ctrl Pts',(-5.21171405579207,19.8933885082185,26.1076097424238));
#1995=CARTESIAN_POINT('Ctrl Pts',(4.79778530989344,19.7977898235895,25.8215920584919));
#1996=CARTESIAN_POINT('Ctrl Pts',(13.559422761496,14.9570330824583,25.5355743745601));
#1997=CARTESIAN_POINT('Ctrl Pts',(18.9681429770019,6.53414982964474,25.2495566906282));
#1998=CARTESIAN_POINT('Ctrl Pts',(19.724456524459,-3.44719308992644,24.9635390066963));
#1999=CARTESIAN_POINT('Ctrl Pts',(15.6466528655145,-12.5888961030002,24.6775213227644));
#2000=CARTESIAN_POINT('Ctrl Pts',(7.71445780391338,-18.6945900164596,24.3915036388325));
#2001=CARTESIAN_POINT('Ctrl Pts',(-2.16635368141741,-20.2973317459644,24.1054859549006));
#2002=CARTESIAN_POINT('Ctrl Pts',(-11.6218355195616,-17.0120494340964,23.8194682709687));
#2003=CARTESIAN_POINT('Ctrl Pts',(-18.3802305788685,-9.62805912515987,23.5334505870369));
#2004=CARTESIAN_POINT('Ctrl Pts',(-20.8177789666869,0.0805748939596968,
23.247432903105));
#2005=CARTESIAN_POINT('Ctrl Pts',(-18.348839673009,9.78127360200416,22.9614152191731));
#2006=CARTESIAN_POINT('Ctrl Pts',(-11.5665956306666,17.1433645013516,22.6753975352412));
#2007=CARTESIAN_POINT('Ctrl Pts',(-2.10053664624965,20.3980448180285,22.3893798513093));
#2008=CARTESIAN_POINT('Ctrl Pts',(7.77503890234537,18.7633508883124,22.1033621673774));
#2009=CARTESIAN_POINT('Ctrl Pts',(15.6874429210373,12.6320313479687,21.8173444834455));
#2010=CARTESIAN_POINT('Ctrl Pts',(19.7356553913184,3.47718604865372,21.5313267995137));
#2011=CARTESIAN_POINT('Ctrl Pts',(18.9470600356405,-6.50165827455114,21.2453091155818));
#2012=CARTESIAN_POINT('Ctrl Pts',(13.511123361375,-14.9070023563037,20.9592914316499));
#2013=CARTESIAN_POINT('Ctrl Pts',(4.7338737789161,-19.7193932822465,20.673273747718));
#2014=CARTESIAN_POINT('Ctrl Pts',(-5.27588244871456,-19.7826146260504,20.3872560637861));
#2015=CARTESIAN_POINT('Ctrl Pts',(-14.1132192146104,-15.0814769437696,20.1012383798542));
#2016=CARTESIAN_POINT('Ctrl Pts',(-19.6548938212931,-6.74546714950215,19.8152206959223));
#2017=CARTESIAN_POINT('Ctrl Pts',(-20.56947344064,3.22261996212609,19.5292030119904));
#2018=CARTESIAN_POINT('Ctrl Pts',(-16.6372228355526,12.4278696567783,19.2431853280586));
#2019=CARTESIAN_POINT('Ctrl Pts',(-8.80289744588087,18.6586450855004,18.9571676441267));
#2020=CARTESIAN_POINT('Ctrl Pts',(1.05124164700992,20.4179513898896,18.6711499601948));
#2021=CARTESIAN_POINT('Ctrl Pts',(10.5576568201511,17.2831006167867,18.3851322762629));
#2022=CARTESIAN_POINT('Ctrl Pts',(17.4323534212742,10.0072667369226,18.099114592331));
#2023=CARTESIAN_POINT('Ctrl Pts',(20.023629885954,0.338527898653735,17.8130969083991));
#2024=CARTESIAN_POINT('Ctrl Pts',(17.70890933316,-9.40012070092555,17.5270792244672));
#2025=CARTESIAN_POINT('Ctrl Pts',(11.0443252186436,-16.8688913994223,17.2410615405354));
#2026=CARTESIAN_POINT('Ctrl Pts',(1.63109297339278,-20.2733455739019,16.9550438566034));
#2027=CARTESIAN_POINT('Ctrl Pts',(-8.26916999798139,-18.7955453365487,16.6690261726716));
#2028=CARTESIAN_POINT('Ctrl Pts',(-16.2778661384241,-12.790524229381,16.3830084887396));
#2029=CARTESIAN_POINT('Ctrl Pts',(-20.470797215604,-3.70107756093734,16.0969908048078));
#2030=CARTESIAN_POINT('Ctrl Pts',(-19.8406625249708,6.28905888832283,15.8109731208759));
#2031=CARTESIAN_POINT('Ctrl Pts',(-14.538688406962,14.7795179826582,15.5249554369441));
#2032=CARTESIAN_POINT('Ctrl Pts',(-5.83905090600402,19.7307030899412,15.2389377530121));
#2033=CARTESIAN_POINT('Ctrl Pts',(4.1687494708812,19.9524468999296,14.9529200690803));
#2034=CARTESIAN_POINT('Ctrl Pts',(13.0789478139895,15.3926713690951,14.6669023851484));
#2035=CARTESIAN_POINT('Ctrl Pts',(18.7534671662909,7.14448900505901,14.3808847012165));
#2036=CARTESIAN_POINT('Ctrl Pts',(19.4661659507195,0.511443139440168,14.1902062452619));
#2037=CARTESIAN_POINT('Ctrl Pts',(19.013866058409,-2.69252523271683,14.0948670172846));
#2038=CARTESIAN_POINT('Ctrl Pts',(6.90627662756277,-18.4129650857616,35.4897536808017));
#2039=CARTESIAN_POINT('Ctrl Pts',(3.85879320964804,-19.6184421614859,35.3944144528244));
#2040=CARTESIAN_POINT('Ctrl Pts',(-2.84063299556356,-20.4901410734105,35.2037359968698));
#2041=CARTESIAN_POINT('Ctrl Pts',(-12.3079529893475,-16.8598917232735,34.9177183129379));
#2042=CARTESIAN_POINT('Ctrl Pts',(-18.9110211015575,-9.1687840417526,34.631700629006));
#2043=CARTESIAN_POINT('Ctrl Pts',(-21.0668534784608,0.737244528582482,34.3456829450742));
#2044=CARTESIAN_POINT('Ctrl Pts',(-18.2557831103415,10.4772555375902,34.0596652611423));
#2045=CARTESIAN_POINT('Ctrl Pts',(-11.1540553715048,17.7116010799307,33.7736475772104));
#2046=CARTESIAN_POINT('Ctrl Pts',(-1.46748218390987,20.7019327059379,33.4876298932785));
#2047=CARTESIAN_POINT('Ctrl Pts',(8.47643676893511,18.7299189426447,33.2016122093466));
#2048=CARTESIAN_POINT('Ctrl Pts',(16.2887051982395,12.2692914052237,32.9155945254147));
#2049=CARTESIAN_POINT('Ctrl Pts',(20.0923048436138,2.87229971813229,32.6295768414828));
#2050=CARTESIAN_POINT('Ctrl Pts',(18.9734183430667,-7.20336733178005,32.3435591575509));
#2051=CARTESIAN_POINT('Ctrl Pts',(13.200852844321,-15.5369401233706,32.0575414736191));
#2052=CARTESIAN_POINT('Ctrl Pts',(4.16152194640351,-20.1262133835938,31.7715237896872));
#2053=CARTESIAN_POINT('Ctrl Pts',(-5.97280462041345,-19.8685745129267,31.4855061057553));
#2054=CARTESIAN_POINT('Ctrl Pts',(-14.7672698214266,-14.8259243904754,31.1994884218234));
#2055=CARTESIAN_POINT('Ctrl Pts',(-20.1089321523924,-6.20980058406837,30.9134707378915));
#2056=CARTESIAN_POINT('Ctrl Pts',(-20.7144129055614,3.90970216918789,30.6274530539596));
#2057=CARTESIAN_POINT('Ctrl Pts',(-16.4382406041564,13.1012903949328,30.3414353700277));
#2058=CARTESIAN_POINT('Ctrl Pts',(-8.30780062285958,19.1566095008132,30.0554176860959));
#2059=CARTESIAN_POINT('Ctrl Pts',(1.72350202736199,20.6208193976532,29.7694000021639));
#2060=CARTESIAN_POINT('Ctrl Pts',(11.2455645695855,17.1421316207667,29.4833823182321));
#2061=CARTESIAN_POINT('Ctrl Pts',(17.9706332953749,9.55632947383894,29.1973646343002));
#2062=CARTESIAN_POINT('Ctrl Pts',(20.282955245417,-0.314035809920725,28.9113469503683));
#2063=CARTESIAN_POINT('Ctrl Pts',(17.6269760852473,-10.0975279430339,28.6253292664364));
#2064=CARTESIAN_POINT('Ctrl Pts',(10.6408166131112,-17.4435826289836,28.3393115825045));
#2065=CARTESIAN_POINT('Ctrl Pts',(1.00295899050551,-20.5872499251442,28.0532938985726));
#2066=CARTESIAN_POINT('Ctrl Pts',(-8.97102237104579,-18.7732379575441,27.7672762146408));
#2067=CARTESIAN_POINT('Ctrl Pts',(-16.8847965733033,-12.4373779924733,27.4812585307089));
#2068=CARTESIAN_POINT('Ctrl Pts',(-20.8370143998774,-3.1019123976794,27.195240846777));
#2069=CARTESIAN_POINT('Ctrl Pts',(-19.8781230742533,6.99023658290376,26.9092231628451));
#2070=CARTESIAN_POINT('Ctrl Pts',(-14.2385041089143,15.4143473102366,26.6232054789132));
#2071=CARTESIAN_POINT('Ctrl Pts',(-5.27312225592422,20.1464580285754,26.3371877949813));
#2072=CARTESIAN_POINT('Ctrl Pts',(4.86401589773945,20.0496402919447,26.0511701110494));
#2073=CARTESIAN_POINT('Ctrl Pts',(13.7373796949031,15.1471553563493,25.7651524271176));
#2074=CARTESIAN_POINT('Ctrl Pts',(19.2150706418709,6.61686547205581,25.4791347431857));
#2075=CARTESIAN_POINT('Ctrl Pts',(19.9810285222764,-3.49175719109718,25.1931170592538));
#2076=CARTESIAN_POINT('Ctrl Pts',(15.8512256676054,-12.7500330566199,24.9070993753219));
#2077=CARTESIAN_POINT('Ctrl Pts',(7.81788111523776,-18.933585346648,24.62108169139));
#2078=CARTESIAN_POINT('Ctrl Pts',(-2.18892816040713,-20.5567648627316,24.3350640074582));
#2079=CARTESIAN_POINT('Ctrl Pts',(-11.7649840849743,-17.2295894014529,24.0490463235262));
#2080=CARTESIAN_POINT('Ctrl Pts',(-18.6095606127574,-9.75144018016315,23.7630286395944));
#2081=CARTESIAN_POINT('Ctrl Pts',(-21.0781920458403,0.0809960626092841,
23.4770109556624));
#2082=CARTESIAN_POINT('Ctrl Pts',(-18.5777694174297,9.90539580508073,23.1909932717306));
#2083=CARTESIAN_POINT('Ctrl Pts',(-11.7090397899737,17.3613663606478,22.9049755877987));
#2084=CARTESIAN_POINT('Ctrl Pts',(-2.12227184184569,20.65754959727,22.6189579038668));
#2085=CARTESIAN_POINT('Ctrl Pts',(7.87923472962654,19.0020104340153,22.3329402199349));
#2086=CARTESIAN_POINT('Ctrl Pts',(15.8925358683479,12.7925057451154,22.0469225360031));
#2087=CARTESIAN_POINT('Ctrl Pts',(19.9923701944595,3.52092000600882,21.7609048520711));
#2088=CARTESIAN_POINT('Ctrl Pts',(19.1937188557859,-6.58517219928009,21.4748871681393));
#2089=CARTESIAN_POINT('Ctrl Pts',(13.6884643921631,-15.0976992570839,21.1888694842074));
#2090=CARTESIAN_POINT('Ctrl Pts',(4.79928938190757,-19.9714566633357,20.9028518002755));
#2091=CARTESIAN_POINT('Ctrl Pts',(-5.33810890913478,-20.0354841907549,20.6168341163436));
#2092=CARTESIAN_POINT('Ctrl Pts',(-14.2881373205098,-15.2743987037567,20.3308164324117));
#2093=CARTESIAN_POINT('Ctrl Pts',(-19.9004780618261,-6.8320900674633,20.0447987484799));
#2094=CARTESIAN_POINT('Ctrl Pts',(-20.8267201860195,3.26310775178313,19.7587810645479));
#2095=CARTESIAN_POINT('Ctrl Pts',(-16.8443264434599,12.5857406332568,19.4727633806161));
#2096=CARTESIAN_POINT('Ctrl Pts',(-8.91009957440921,18.895969444749,19.1867456966842));
#2097=CARTESIAN_POINT('Ctrl Pts',(1.06969718927369,20.6777100182339,18.9007280127523));
#2098=CARTESIAN_POINT('Ctrl Pts',(10.6973359376527,17.5028843480428,18.6147103288204));
#2099=CARTESIAN_POINT('Ctrl Pts',(17.6596970594553,10.1342707716023,18.3286926448885));
#2100=CARTESIAN_POINT('Ctrl Pts',(20.284016869385,0.34223838369722,18.0426749609566));
#2101=CARTESIAN_POINT('Ctrl Pts',(17.9397795517391,-9.52059505997417,17.7566572770247));
#2102=CARTESIAN_POINT('Ctrl Pts',(11.1902102067808,-17.0846060044168,17.4706395930928));
#2103=CARTESIAN_POINT('Ctrl Pts',(1.65694266583558,-20.5324725178644,17.184621909161));
#2104=CARTESIAN_POINT('Ctrl Pts',(-8.36956620345886,-19.0358286311921,16.8986042252291));
#2105=CARTESIAN_POINT('Ctrl Pts',(-16.4803872265061,-12.9542311008646,16.6125865412972));
#2106=CARTESIAN_POINT('Ctrl Pts',(-20.7267858379089,-3.74888150096102,16.3265688573653));
#2107=CARTESIAN_POINT('Ctrl Pts',(-20.0886153026666,6.36865385702421,16.0405511734334));
#2108=CARTESIAN_POINT('Ctrl Pts',(-14.7190326713137,14.9673674042715,15.7545334895015));
#2109=CARTESIAN_POINT('Ctrl Pts',(-5.90845742453946,19.9817163042825,15.4685158055696));
#2110=CARTESIAN_POINT('Ctrl Pts',(4.22695610059072,20.2062334488573,15.1824981216377));
#2111=CARTESIAN_POINT('Ctrl Pts',(13.2507831292192,15.5884210208102,14.8964804377059));
#2112=CARTESIAN_POINT('Ctrl Pts',(18.9976460686547,7.23483349423139,14.610462753774));
#2113=CARTESIAN_POINT('Ctrl Pts',(19.7194615565012,0.517605429498787,14.4197842978194));
#2114=CARTESIAN_POINT('Ctrl Pts',(19.2613595462725,-2.72746355448087,14.3244450698421));
#2115=CARTESIAN_POINT('Ctrl Pts',(6.96067577043435,-18.5504878053458,35.8266393708482));
#2116=CARTESIAN_POINT('Ctrl Pts',(3.89047806337067,-19.7649498536214,35.7313001428709));
#2117=CARTESIAN_POINT('Ctrl Pts',(-2.85883664095944,-20.6431363581906,35.5406216869163));
#2118=CARTESIAN_POINT('Ctrl Pts',(-12.3966954956375,-16.9858466130304,35.2546040029844));
#2119=CARTESIAN_POINT('Ctrl Pts',(-19.048948576987,-9.2374415146815,34.9685863190525));
#2120=CARTESIAN_POINT('Ctrl Pts',(-21.2208437085378,0.742382221861759,34.6825686351206));
#2121=CARTESIAN_POINT('Ctrl Pts',(-18.3888306320737,10.5549529082969,34.3965509511887));
#2122=CARTESIAN_POINT('Ctrl Pts',(-11.2341984949835,17.8431912608294,34.1105332672568));
#2123=CARTESIAN_POINT('Ctrl Pts',(-1.47546380586812,20.8557997904317,33.8245155833249));
#2124=CARTESIAN_POINT('Ctrl Pts',(8.54253325576721,18.8690952450864,33.5384978993931));
#2125=CARTESIAN_POINT('Ctrl Pts',(16.4130000983468,12.3603386032952,33.2524802154612));
#2126=CARTESIAN_POINT('Ctrl Pts',(20.2449350195658,2.89334301213083,32.9664625315293));
#2127=CARTESIAN_POINT('Ctrl Pts',(19.1177132775061,-7.25738378473552,32.6804448475974));
#2128=CARTESIAN_POINT('Ctrl Pts',(13.302144426201,-15.6530384175416,32.3944271636655));
#2129=CARTESIAN_POINT('Ctrl Pts',(4.19547407637222,-20.2764999555624,32.1084094797336));
#2130=CARTESIAN_POINT('Ctrl Pts',(-6.01434923786127,-20.0169417776412,31.8223917958017));
#2131=CARTESIAN_POINT('Ctrl Pts',(-14.8743297420151,-14.9367258958738,31.5363741118699));
#2132=CARTESIAN_POINT('Ctrl Pts',(-20.2557853558486,-6.25641535828546,31.250356427938));
#2133=CARTESIAN_POINT('Ctrl Pts',(-20.8657767019572,3.93847370800254,30.9643387440061));
#2134=CARTESIAN_POINT('Ctrl Pts',(-16.5577486000171,13.1985356485533,30.6783210600742));
#2135=CARTESIAN_POINT('Ctrl Pts',(-8.36674004055412,19.2989644986903,30.3923033761423));
#2136=CARTESIAN_POINT('Ctrl Pts',(1.73929186647243,20.7740821829958,30.1062856922104));
#2137=CARTESIAN_POINT('Ctrl Pts',(11.3322900271857,17.2694795512417,29.8202680082785));
#2138=CARTESIAN_POINT('Ctrl Pts',(18.1074578682713,9.62716616376103,29.5342503243466));
#2139=CARTESIAN_POINT('Ctrl Pts',(20.437005706817,-0.316729456808774,29.2482326404148));
#2140=CARTESIAN_POINT('Ctrl Pts',(17.7612405471802,-10.1731047559525,28.9622149564829));
#2141=CARTESIAN_POINT('Ctrl Pts',(10.7230369364306,-17.5738846582203,28.676197272551));
#2142=CARTESIAN_POINT('Ctrl Pts',(1.01338106758245,-20.7409710385252,28.3901795886191));
#2143=CARTESIAN_POINT('Ctrl Pts',(-9.03490252978133,-18.9134453956834,28.1041619046872));
#2144=CARTESIAN_POINT('Ctrl Pts',(-17.0076312353242,-12.5303857673953,27.8181442207553));
#2145=CARTESIAN_POINT('Ctrl Pts',(-20.9892915292831,-3.12537462795844,27.5321265368234));
#2146=CARTESIAN_POINT('Ctrl Pts',(-20.0232568406616,7.04195689069368,27.2461088528915));
#2147=CARTESIAN_POINT('Ctrl Pts',(-14.3416249335425,15.5288239275771,26.9600911689597));
#2148=CARTESIAN_POINT('Ctrl Pts',(-5.3094545141369,20.296187008412,26.6740734850278));
#2149=CARTESIAN_POINT('Ctrl Pts',(4.9032013292294,20.1986480177467,26.3880558010959));
#2150=CARTESIAN_POINT('Ctrl Pts',(13.8426681945071,15.2596414987886,26.102038117164));
#2151=CARTESIAN_POINT('Ctrl Pts',(19.361165783246,6.66580431201278,25.8160204332321));
#2152=CARTESIAN_POINT('Ctrl Pts',(20.1328297484122,-3.51812361166105,25.5300027493002));
#2153=CARTESIAN_POINT('Ctrl Pts',(15.9722614877871,-12.8453699887221,25.2439850653684));
#2154=CARTESIAN_POINT('Ctrl Pts',(7.8790716800836,-19.0749873097305,24.9579673814364));
#2155=CARTESIAN_POINT('Ctrl Pts',(-2.20228438641451,-20.7102588743952,24.6719496975046));
#2156=CARTESIAN_POINT('Ctrl Pts',(-11.8496781588954,-17.3582972653632,24.3859320135727));
#2157=CARTESIAN_POINT('Ctrl Pts',(-18.7452440880792,-9.82443877545321,24.0999143296408));
#2158=CARTESIAN_POINT('Ctrl Pts',(-21.2322658537912,0.0812452477033313,
23.8138966457089));
#2159=CARTESIAN_POINT('Ctrl Pts',(-18.7132160608579,9.97883290179441,23.5278789617771));
#2160=CARTESIAN_POINT('Ctrl Pts',(-11.7933171009143,17.4903475036508,23.2418612778451));
#2161=CARTESIAN_POINT('Ctrl Pts',(-2.13513150451289,20.8110860081495,22.9558435939133));
#2162=CARTESIAN_POINT('Ctrl Pts',(7.94088235475346,19.1432137296778,22.6698259099814));
#2163=CARTESIAN_POINT('Ctrl Pts',(16.0138794332671,12.8874506746398,22.3838082260495));
#2164=CARTESIAN_POINT('Ctrl Pts',(20.1442559115895,3.54679527067517,22.0977905421176));
#2165=CARTESIAN_POINT('Ctrl Pts',(19.3396549347577,-6.63458334422023,21.8117728581857));
#2166=CARTESIAN_POINT('Ctrl Pts',(13.7933884920126,-15.2105253784379,21.5257551742538));
#2167=CARTESIAN_POINT('Ctrl Pts',(4.83799262632801,-20.1205903592682,21.2397374903219));
#2168=CARTESIAN_POINT('Ctrl Pts',(-5.3749252923376,-20.1850948665614,20.9537198063901));
#2169=CARTESIAN_POINT('Ctrl Pts',(-14.3916278930315,-15.3885411664571,20.6677021224582));
#2170=CARTESIAN_POINT('Ctrl Pts',(-20.0457783640925,-6.88334065332716,20.3816844385263));
#2171=CARTESIAN_POINT('Ctrl Pts',(-20.9789206275858,3.28706241658472,20.0956667545944));
#2172=CARTESIAN_POINT('Ctrl Pts',(-16.9668596189359,12.6791452441395,19.8096490706625));
#2173=CARTESIAN_POINT('Ctrl Pts',(-8.97352588229633,19.0363827766409,19.5236313867306));
#2174=CARTESIAN_POINT('Ctrl Pts',(1.08061643968581,20.8313966165797,19.2376137027987));
#2175=CARTESIAN_POINT('Ctrl Pts',(10.7799773076576,17.6329197438344,18.9515960188668));
#2176=CARTESIAN_POINT('Ctrl Pts',(17.794205279845,10.2094128977722,18.665578334935));
#2177=CARTESIAN_POINT('Ctrl Pts',(20.4380752393147,0.344433719233283,18.3795606510031));
#2178=CARTESIAN_POINT('Ctrl Pts',(18.0763742766869,-9.59187394594758,18.0935429670712));
#2179=CARTESIAN_POINT('Ctrl Pts',(11.2765232955732,-17.2122338070222,17.8075252831393));
#2180=CARTESIAN_POINT('Ctrl Pts',(1.67223666506283,-20.6857855454292,17.5215075992074));
#2181=CARTESIAN_POINT('Ctrl Pts',(-8.42896575272215,-19.1779922974949,17.2354899152755));
#2182=CARTESIAN_POINT('Ctrl Pts',(-16.6002091935703,-13.0510891668259,16.9494722313436));
#2183=CARTESIAN_POINT('Ctrl Pts',(-20.87824181676,-3.77716351733115,16.6634545474117));
#2184=CARTESIAN_POINT('Ctrl Pts',(-20.2353171358542,6.41574385690985,16.3774368634799));
#2185=CARTESIAN_POINT('Ctrl Pts',(-14.8257332791466,15.0785137255867,16.091419179548));
#2186=CARTESIAN_POINT('Ctrl Pts',(-5.9495226114909,20.1302189550065,15.8054014956161));
#2187=CARTESIAN_POINT('Ctrl Pts',(4.26139555225099,20.3564058871963,15.5193838116842));
#2188=CARTESIAN_POINT('Ctrl Pts',(13.3524469462532,15.704198112596,15.2333661277523));
#2189=CARTESIAN_POINT('Ctrl Pts',(19.1421209062677,7.28836807340535,14.9473484438204));
#2190=CARTESIAN_POINT('Ctrl Pts',(19.869315094916,0.521119804951615,14.7566699878658));
#2191=CARTESIAN_POINT('Ctrl Pts',(19.4077986406714,-2.74813616386187,14.6613307598885));
#2192=CARTESIAN_POINT('Ctrl Pts',(6.96059917995986,-18.5502941822519,36.1660244260386));
#2193=CARTESIAN_POINT('Ctrl Pts',(3.89067970679528,-19.7646461709993,36.0706851980613));
#2194=CARTESIAN_POINT('Ctrl Pts',(-2.85896480696063,-20.6429517555624,35.8800067421067));
#2195=CARTESIAN_POINT('Ctrl Pts',(-12.396486315384,-16.9856301642824,35.5939890581748));
#2196=CARTESIAN_POINT('Ctrl Pts',(-19.0487737133126,-9.23734796734652,35.3079713742429));
#2197=CARTESIAN_POINT('Ctrl Pts',(-21.2205892266973,0.742380249959465,35.021953690311));
#2198=CARTESIAN_POINT('Ctrl Pts',(-18.3886360490349,10.5548308325401,34.7359360063791));
#2199=CARTESIAN_POINT('Ctrl Pts',(-11.2340709286229,17.8429910823062,34.4499183224472));
#2200=CARTESIAN_POINT('Ctrl Pts',(-1.4754539667276,20.8555631894747,34.1639006385153));
#2201=CARTESIAN_POINT('Ctrl Pts',(8.54243316064618,18.8688823144214,33.8778829545835));
#2202=CARTESIAN_POINT('Ctrl Pts',(16.4128089752226,12.3601988571079,33.5918652706516));
#2203=CARTESIAN_POINT('Ctrl Pts',(20.2447013909465,2.89331085802638,33.3058475867197));
#2204=CARTESIAN_POINT('Ctrl Pts',(19.1174919563756,-7.2573010429331,33.0198299027878));
#2205=CARTESIAN_POINT('Ctrl Pts',(13.3019892541888,-15.6528604458421,32.7338122188559));
#2206=CARTESIAN_POINT('Ctrl Pts',(4.19542199691709,-20.276269621166,32.447794534924));
#2207=CARTESIAN_POINT('Ctrl Pts',(-6.01428554115798,-20.0167143655774,32.1617768509922));
#2208=CARTESIAN_POINT('Ctrl Pts',(-14.8741656594297,-14.9365560714524,31.8757591670602));
#2209=CARTESIAN_POINT('Ctrl Pts',(-20.2555602657131,-6.25634390919601,31.5897414831284));
#2210=CARTESIAN_POINT('Ctrl Pts',(-20.8655447062289,3.93842960843047,31.3037237991965));
#2211=CARTESIAN_POINT('Ctrl Pts',(-16.5575654263319,13.1983865991983,31.0177061152646));
#2212=CARTESIAN_POINT('Ctrl Pts',(-8.36664970358558,19.2987463080636,30.7316884313327));
#2213=CARTESIAN_POINT('Ctrl Pts',(1.73926766540787,20.773847274108,30.4456707474008));
#2214=CARTESIAN_POINT('Ctrl Pts',(11.3321571011334,17.2692843624149,30.1596530634689));
#2215=CARTESIAN_POINT('Ctrl Pts',(18.1072481545453,9.62705759094946,29.873635379537));
#2216=CARTESIAN_POINT('Ctrl Pts',(20.4367695904874,-0.316725328215514,29.5876176956052));
#2217=CARTESIAN_POINT('Ctrl Pts',(17.7610347573228,-10.1729889178222,29.3016000116733));
#2218=CARTESIAN_POINT('Ctrl Pts',(10.7229109156522,-17.5736849416455,29.0155823277414));
#2219=CARTESIAN_POINT('Ctrl Pts',(1.01336509345811,-20.7407354270368,28.7295646438095));
#2220=CARTESIAN_POINT('Ctrl Pts',(-9.03480461936177,-18.9132304968837,28.4435469598776));
#2221=CARTESIAN_POINT('Ctrl Pts',(-17.0074429641304,-12.5302432124808,28.1575292759457));
#2222=CARTESIAN_POINT('Ctrl Pts',(-20.989058131021,-3.1253386669197,27.8715115920138));
#2223=CARTESIAN_POINT('Ctrl Pts',(-20.0230343911765,7.04187761792293,27.585493908082));
#2224=CARTESIAN_POINT('Ctrl Pts',(-14.3414668781511,15.5286484669302,27.2994762241501));
#2225=CARTESIAN_POINT('Ctrl Pts',(-5.30939882694342,20.29595751575,27.0134585402182));
#2226=CARTESIAN_POINT('Ctrl Pts',(4.90314126891909,20.1984196305654,26.7274408562863));
#2227=CARTESIAN_POINT('Ctrl Pts',(13.8425068166758,15.2594690889832,26.4414231723544));
#2228=CARTESIAN_POINT('Ctrl Pts',(19.3609418602424,6.66572930245438,26.1554054884225));
#2229=CARTESIAN_POINT('Ctrl Pts',(20.1325970795761,-3.51808319931035,25.8693878044906));
#2230=CARTESIAN_POINT('Ctrl Pts',(15.9720759737163,-12.8452238638614,25.5833701205587));
#2231=CARTESIAN_POINT('Ctrl Pts',(7.87897789205654,-19.0747705800569,25.2973524366268));
#2232=CARTESIAN_POINT('Ctrl Pts',(-2.20226391505444,-20.710023610992,25.011334752695));
#2233=CARTESIAN_POINT('Ctrl Pts',(-11.8495483465605,-17.3580999921945,24.7253170687631));
#2234=CARTESIAN_POINT('Ctrl Pts',(-18.7450361232486,-9.82432688901691,24.4392993848312));
#2235=CARTESIAN_POINT('Ctrl Pts',(-21.2320297017226,0.0812448657721476,
24.1532817008993));
#2236=CARTESIAN_POINT('Ctrl Pts',(-18.7130084590244,9.9787203432583,23.8672640169674));
#2237=CARTESIAN_POINT('Ctrl Pts',(-11.7931879273606,17.4901498116212,23.5812463330355));
#2238=CARTESIAN_POINT('Ctrl Pts',(-2.1351117942455,20.8108506797611,23.2952286491037));
#2239=CARTESIAN_POINT('Ctrl Pts',(7.94078786618063,19.1429973045044,23.0092109651717));
#2240=CARTESIAN_POINT('Ctrl Pts',(16.0136934475099,12.8873051506125,22.7231932812399));
#2241=CARTESIAN_POINT('Ctrl Pts',(20.1440231132519,3.54675561112307,22.437175597308));
#2242=CARTESIAN_POINT('Ctrl Pts',(19.3394312555532,-6.63450761073835,22.1511579133761));
#2243=CARTESIAN_POINT('Ctrl Pts',(13.7932276727026,-15.2103524475636,21.8651402294442));
#2244=CARTESIAN_POINT('Ctrl Pts',(4.83793330507912,-20.1203617789632,21.5791225455123));
#2245=CARTESIAN_POINT('Ctrl Pts',(-5.37486886312274,-20.1848655553187,21.2931048615804));
#2246=CARTESIAN_POINT('Ctrl Pts',(-14.3914692709064,-15.3883662177936,21.0070871776485));
#2247=CARTESIAN_POINT('Ctrl Pts',(-20.0455556593813,-6.88326210086884,20.7210694937167));
#2248=CARTESIAN_POINT('Ctrl Pts',(-20.9786873468119,3.28702570149268,20.4350518097848));
#2249=CARTESIAN_POINT('Ctrl Pts',(-16.9666718099408,12.6790020795819,20.1490341258529));
#2250=CARTESIAN_POINT('Ctrl Pts',(-8.97342866729712,19.0361675650376,19.863016441921));
#2251=CARTESIAN_POINT('Ctrl Pts',(1.08059970312664,20.8311610525139,19.5769987579891));
#2252=CARTESIAN_POINT('Ctrl Pts',(10.7798506423364,17.6327204467563,19.2909810740572));
#2253=CARTESIAN_POINT('Ctrl Pts',(17.7939991147861,10.2092977045203,19.0049633901253));
#2254=CARTESIAN_POINT('Ctrl Pts',(20.437839114,0.344430396629775,18.7189457061934));
#2255=CARTESIAN_POINT('Ctrl Pts',(18.0761649090584,-9.59176477875781,18.4329280222616));
#2256=CARTESIAN_POINT('Ctrl Pts',(11.2763910138031,-17.2120380245358,18.1469103383297));
#2257=CARTESIAN_POINT('Ctrl Pts',(1.67221319981468,-20.6855508848226,17.8608926543978));
#2258=CARTESIAN_POINT('Ctrl Pts',(-8.42887466276713,-19.177773757646,17.5748749704659));
#2259=CARTESIAN_POINT('Ctrl Pts',(-16.6000256329339,-13.05094197989,17.288857286534));
#2260=CARTESIAN_POINT('Ctrl Pts',(-20.8780094935304,-3.77711766170391,17.0028396026021));
#2261=CARTESIAN_POINT('Ctrl Pts',(-20.2350926455184,6.41566672905124,16.7168219186702));
#2262=CARTESIAN_POINT('Ctrl Pts',(-14.8255690208133,15.0783531508399,16.4308042347383));
#2263=CARTESIAN_POINT('Ctrl Pts',(-5.94946108502377,20.1299720149544,16.1447865508065));
#2264=CARTESIAN_POINT('Ctrl Pts',(4.26134556727055,20.3562139759923,15.8587688668746));
#2265=CARTESIAN_POINT('Ctrl Pts',(13.352285517339,15.7039440512952,15.5727511829427));
#2266=CARTESIAN_POINT('Ctrl Pts',(19.1419114180338,7.28844943269521,15.2867334990108));
#2267=CARTESIAN_POINT('Ctrl Pts',(19.8690670936306,0.52085263727386,15.0960550430562));
#2268=CARTESIAN_POINT('Ctrl Pts',(19.4075924638985,-2.74810705816501,15.0007158150789));
#2269=CARTESIAN_POINT('',(-2.09570977441699,-19.4850977259406,24.1098435259279));
#2270=CARTESIAN_POINT('Ctrl Pts',(-5.71671615648417,-18.8246364964572,16.742654004333));
#2271=CARTESIAN_POINT('Ctrl Pts',(-4.99854111826527,-19.0264711682942,16.7644711199213));
#2272=CARTESIAN_POINT('Ctrl Pts',(-4.26879698377398,-19.1869333357857,16.7864585942735));
#2273=CARTESIAN_POINT('Ctrl Pts',(-3.53228810239618,-19.3056721200042,16.8085134799812));
#2274=CARTESIAN_POINT('Ctrl Pts',(-2.79314167618166,-19.424836124984,16.8306473474247));
#2275=CARTESIAN_POINT('Ctrl Pts',(-2.04718137392071,-19.5019764580987,16.8528490688541));
#2276=CARTESIAN_POINT('Ctrl Pts',(-1.29930556498447,-19.5367072992104,16.8750145428428));
#2277=CARTESIAN_POINT('Ctrl Pts',(-0.551961047110545,-19.5714134675284,
16.8971642704762));
#2278=CARTESIAN_POINT('Ctrl Pts',(0.197296597193604,-19.5637693671248,16.9192778225641));
#2279=CARTESIAN_POINT('Ctrl Pts',(0.943530351941974,-19.5133734506317,16.9412514311228));
#2280=CARTESIAN_POINT('Ctrl Pts',(1.14601982792537,-19.4996985898292,16.9472139387878));
#2281=CARTESIAN_POINT('Ctrl Pts',(1.34828636149381,-19.4828758650742,16.9531661415374));
#2282=CARTESIAN_POINT('Ctrl Pts',(1.55023065241742,-19.4628971972335,16.959105961382));
#2283=CARTESIAN_POINT('Ctrl Pts',(2.13470854226608,-19.4050738759201,16.9762973033753));
#2284=CARTESIAN_POINT('Ctrl Pts',(2.71657238907196,-19.3209834140106,16.9935465387362));
#2285=CARTESIAN_POINT('Ctrl Pts',(3.29341252425753,-19.2104491318849,17.0108331572392));
#2286=CARTESIAN_POINT('Ctrl Pts',(4.12613541243317,-19.0508825188153,17.0357880138947));
#2287=CARTESIAN_POINT('Ctrl Pts',(4.94839004342996,-18.8362056875393,17.0608207682568));
#2288=CARTESIAN_POINT('Ctrl Pts',(5.75356654935362,-18.5694085761364,17.0858695888235));
#2289=CARTESIAN_POINT('Ctrl Pts',(6.56193187652543,-18.3015548413825,17.1110176127459));
#2290=CARTESIAN_POINT('Ctrl Pts',(7.35308256955209,-17.9811667860655,17.1361818251033));
#2291=CARTESIAN_POINT('Ctrl Pts',(8.12030693079695,-17.6113171239533,17.1612996936892));
#2292=CARTESIAN_POINT('Ctrl Pts',(8.87917285432153,-17.2454967465234,17.1861439185394));
#2293=CARTESIAN_POINT('Ctrl Pts',(9.61462978308575,-16.8312864127379,17.2109428182371));
#2294=CARTESIAN_POINT('Ctrl Pts',(10.3201764174876,-16.3717096038085,17.2356358481877));
#2295=CARTESIAN_POINT('Ctrl Pts',(10.4099291383458,-16.3132467509883,17.2387770531998));
#2296=CARTESIAN_POINT('Ctrl Pts',(10.499197842947,-16.2540498274313,17.2419165447202));
#2297=CARTESIAN_POINT('Ctrl Pts',(10.5879691555024,-16.1941251182373,17.2450541978143));
#2298=CARTESIAN_POINT('Ctrl Pts',(11.0873064755889,-15.8570495153815,17.2627034500589));
#2299=CARTESIAN_POINT('Ctrl Pts',(11.5710970088493,-15.4969664978996,17.2804104817317));
#2300=CARTESIAN_POINT('Ctrl Pts',(12.0369629849897,-15.1149506366389,17.2981538417432));
#2301=CARTESIAN_POINT('Ctrl Pts',(12.6908394539957,-14.5787638463203,17.3230579261511));
#2302=CARTESIAN_POINT('Ctrl Pts',(13.3094039131669,-13.9993666948041,17.3480335700214));
#2303=CARTESIAN_POINT('Ctrl Pts',(13.8883071913682,-13.3825002613734,17.3730213592696));
#2304=CARTESIAN_POINT('Ctrl Pts',(14.469542067121,-12.7631493295474,17.3981097896273));
#2305=CARTESIAN_POINT('Ctrl Pts',(15.0107946087756,-12.1060268503808,17.4232104595842));
#2306=CARTESIAN_POINT('Ctrl Pts',(15.5076673752333,-11.4169957743823,17.4482632783215));
#2307=CARTESIAN_POINT('Ctrl Pts',(15.9988911765788,-10.7357983185222,17.4730312706232));
#2308=CARTESIAN_POINT('Ctrl Pts',(16.4467374999067,-10.0234141051073,17.4977525077176));
#2309=CARTESIAN_POINT('Ctrl Pts',(16.8469772473727,-9.285554722758,17.5223688887169));
#2310=CARTESIAN_POINT('Ctrl Pts',(16.8942117358856,-9.19847588878326,17.5252740028964));
#2311=CARTESIAN_POINT('Ctrl Pts',(16.9407832107709,-9.11104229447852,17.5281776564527));
#2312=CARTESIAN_POINT('Ctrl Pts',(16.9866847506306,-9.02326336638131,17.5310797536556));
#2313=CARTESIAN_POINT('Ctrl Pts',(17.2728713277419,-8.47597996256819,17.5491737275721));
#2314=CARTESIAN_POINT('Ctrl Pts',(17.5332038968862,-7.91518868068529,17.5673276482837));
#2315=CARTESIAN_POINT('Ctrl Pts',(17.7659828308808,-7.34313072440984,17.5855187113346));
#2316=CARTESIAN_POINT('Ctrl Pts',(18.0830237063297,-6.56399769826906,17.6102946240688));
#2317=CARTESIAN_POINT('Ctrl Pts',(18.3489511961624,-5.76396332297178,17.6351394275361));
#2318=CARTESIAN_POINT('Ctrl Pts',(18.5626994480061,-4.9500403983568,17.6599954126905));
#2319=CARTESIAN_POINT('Ctrl Pts',(18.7884427481554,-4.09044203680329,17.6862462571714));
#2320=CARTESIAN_POINT('Ctrl Pts',(18.9559848808666,-3.21535298097334,17.7125095694247));
#2321=CARTESIAN_POINT('Ctrl Pts',(19.0641065474892,-2.33308510488585,17.7387174203258));
#2322=CARTESIAN_POINT('Ctrl Pts',(19.1656631785689,-1.50438761987522,17.7633339576813));
#2323=CARTESIAN_POINT('Ctrl Pts',(19.2147957668375,-0.669357868785114,17.7879015790545));
#2324=CARTESIAN_POINT('Ctrl Pts',(19.210535924339,0.165086041490835,17.8123639479786));
#2325=CARTESIAN_POINT('Ctrl Pts',(19.2102605507163,0.219027904973886,17.8139452954469));
#2326=CARTESIAN_POINT('Ctrl Pts',(19.2097620743619,0.272967312957838,17.8155262030088));
#2327=CARTESIAN_POINT('Ctrl Pts',(19.2090402407884,0.326902393797168,17.8171066554091));
#2328=CARTESIAN_POINT('Ctrl Pts',(19.2005729907876,0.959571515945986,17.8356456733763));
#2329=CARTESIAN_POINT('Ctrl Pts',(19.1615017926194,1.59182334281906,17.8542466347937));
#2330=CARTESIAN_POINT('Ctrl Pts',(19.0913706612851,2.22066625174672,17.8728853964735));
#2331=CARTESIAN_POINT('Ctrl Pts',(18.9985485164066,3.05297205499957,17.8975547523514));
#2332=CARTESIAN_POINT('Ctrl Pts',(18.8513139058978,3.87930678301117,17.922290317865));
#2333=CARTESIAN_POINT('Ctrl Pts',(18.6520467145058,4.69308320390776,17.9470360272149));
#2334=CARTESIAN_POINT('Ctrl Pts',(18.4420256185441,5.55077690948243,17.9731171947252));
#2335=CARTESIAN_POINT('Ctrl Pts',(18.1742034196336,6.39451929979214,17.999209626891));
#2336=CARTESIAN_POINT('Ctrl Pts',(17.851423006585,7.21657241674878,18.0252477307774));
#2337=CARTESIAN_POINT('Ctrl Pts',(17.5476507150544,7.99021588767463,18.0497524843651));
#2338=CARTESIAN_POINT('Ctrl Pts',(17.1952027091272,8.74464811412145,18.0742091338946));
#2339=CARTESIAN_POINT('Ctrl Pts',(16.7965000743173,9.47341416242015,18.0985629615475));
#2340=CARTESIAN_POINT('Ctrl Pts',(16.7715518208283,9.5190156672001,18.1000868678693));
#2341=CARTESIAN_POINT('Ctrl Pts',(16.7464224764429,9.56451667907525,18.1016103715329));
#2342=CARTESIAN_POINT('Ctrl Pts',(16.7211126411804,9.60991561757901,18.1031334591009));
#2343=CARTESIAN_POINT('Ctrl Pts',(16.4056450955012,10.1757783171072,18.1221175691099));
#2344=CARTESIAN_POINT('Ctrl Pts',(16.062161872085,10.7260171812317,18.1411656172478));
#2345=CARTESIAN_POINT('Ctrl Pts',(15.6917661557748,11.2575747308524,18.1602520974828));
#2346=CARTESIAN_POINT('Ctrl Pts',(15.2152904115289,11.9413684895604,18.1848048783994));
#2347=CARTESIAN_POINT('Ctrl Pts',(14.6942774888277,12.5942475728059,18.2094212488005));
#2348=CARTESIAN_POINT('Ctrl Pts',(14.1338900744451,13.2116236702474,18.2340468309102));
#2349=CARTESIAN_POINT('Ctrl Pts',(13.544125789652,13.8613641233893,18.2599633458922));
#2350=CARTESIAN_POINT('Ctrl Pts',(12.9107503435856,14.471780466784,18.2858900605483));
#2351=CARTESIAN_POINT('Ctrl Pts',(12.2398430866902,15.0375304863155,18.3117636357665));
#2352=CARTESIAN_POINT('Ctrl Pts',(11.6075466928558,15.570721465374,18.3361481809298));
#2353=CARTESIAN_POINT('Ctrl Pts',(10.9419149411403,16.0642383358713,18.3604855402452));
#2354=CARTESIAN_POINT('Ctrl Pts',(10.2480838532045,16.5136305002776,18.3847226504747));
#2355=CARTESIAN_POINT('Ctrl Pts',(10.2057154048232,16.541072408044,18.3862026774892));
#2356=CARTESIAN_POINT('Ctrl Pts',(10.1632418178228,16.5683497899518,18.3876823306298));
#2357=CARTESIAN_POINT('Ctrl Pts',(10.1206642667187,16.5954616365797,18.3891615977864));
#2358=CARTESIAN_POINT('Ctrl Pts',(9.56142615023226,16.9515642692927,18.4085911459169));
#2359=CARTESIAN_POINT('Ctrl Pts',(8.98415077459961,17.2793388706421,18.4280864340992));
#2360=CARTESIAN_POINT('Ctrl Pts',(8.39144255397795,17.5764690336744,18.447620628366));
#2361=CARTESIAN_POINT('Ctrl Pts',(7.64985225532767,17.9482351720114,18.4720616070063));
#2362=CARTESIAN_POINT('Ctrl Pts',(6.88410094223861,18.2720267783391,18.4965634835291));
#2363=CARTESIAN_POINT('Ctrl Pts',(6.10082563583052,18.5462967775999,18.5210736223467));
#2364=CARTESIAN_POINT('Ctrl Pts',(5.27795453941206,18.8344315536614,18.54682278696));
#2365=CARTESIAN_POINT('Ctrl Pts',(4.43574336090079,19.0679101954243,18.5725810676084));
#2366=CARTESIAN_POINT('Ctrl Pts',(3.58193710017863,19.2449749071798,18.5982874802765));
#2367=CARTESIAN_POINT('Ctrl Pts',(2.7758750092574,19.4121383005065,18.6225564107102));
#2368=CARTESIAN_POINT('Ctrl Pts',(1.9594795358086,19.5290201793103,18.6467791242493));
#2369=CARTESIAN_POINT('Ctrl Pts',(1.13929768085829,19.5941834313894,18.6709042650745));
#2370=CARTESIAN_POINT('Ctrl Pts',(1.09071717795232,19.5980431407184,18.672333230452));
#2371=CARTESIAN_POINT('Ctrl Pts',(1.04212339727733,19.6017214166512,18.6737618534582));
#2372=CARTESIAN_POINT('Ctrl Pts',(0.993517701495901,19.6052179659858,18.6751901233974));
#2373=CARTESIAN_POINT('Ctrl Pts',(0.317143176668289,19.6538743396204,18.6950652714838));
#2374=CARTESIAN_POINT('Ctrl Pts',(-0.361754664113883,19.6674988945631,18.7150078697656));
#2375=CARTESIAN_POINT('Ctrl Pts',(-1.03954178466679,19.6452432031152,18.7349897656541));
#2376=CARTESIAN_POINT('Ctrl Pts',(-1.86477595057527,19.6181459679925,18.7593185595877));
#2377=CARTESIAN_POINT('Ctrl Pts',(-2.688363851624,19.5378577869669,18.783705599983));
#2378=CARTESIAN_POINT('Ctrl Pts',(-3.50382294805841,19.4061627410024,18.8081000045193));
#2379=CARTESIAN_POINT('Ctrl Pts',(-4.35897795058459,19.2680568839988,18.8336819094413));
#2380=CARTESIAN_POINT('Ctrl Pts',(-5.20519251656803,19.0734166626561,18.8592719105885));
#2381=CARTESIAN_POINT('Ctrl Pts',(-6.03496578828141,18.8243552761875,18.8848113692957));
#2382=CARTESIAN_POINT('Ctrl Pts',(-6.81970114529613,18.5888122878897,18.9089646132357));
#2383=CARTESIAN_POINT('Ctrl Pts',(-7.58973032959726,18.3045956899745,18.9330726641332));
#2384=CARTESIAN_POINT('Ctrl Pts',(-8.33870382484353,17.9735442226555,18.9570858834337));
#2385=CARTESIAN_POINT('Ctrl Pts',(-8.38168927731349,17.9545443552318,18.9584640618385));
#2386=CARTESIAN_POINT('Ctrl Pts',(-8.42460537599404,17.9353902328235,18.9598419278321));
#2387=CARTESIAN_POINT('Ctrl Pts',(-8.46745092129695,17.9160822082961,18.9612194720105));
#2388=CARTESIAN_POINT('Ctrl Pts',(-9.09949217582323,17.6312575442976,18.9815404819204));
#2389=CARTESIAN_POINT('Ctrl Pts',(-9.71646374645606,17.3129734827149,19.0019304900075));
#2390=CARTESIAN_POINT('Ctrl Pts',(-10.3145188166947,16.9622873753222,19.0223600620346));
#2391=CARTESIAN_POINT('Ctrl Pts',(-11.023449165219,16.5465864863767,19.0465771355753));
#2392=CARTESIAN_POINT('Ctrl Pts',(-11.7057981584,16.0853541126662,19.0708497940976));
#2393=CARTESIAN_POINT('Ctrl Pts',(-12.3567858137774,15.5831896899822,19.0951289459098));
#2394=CARTESIAN_POINT('Ctrl Pts',(-13.0382074392737,15.0575488512579,19.1205431591547));
#2395=CARTESIAN_POINT('Ctrl Pts',(-13.6852656532869,14.4870591368743,19.1459644850414));
#2396=CARTESIAN_POINT('Ctrl Pts',(-14.2924846845038,13.8770558974073,19.1713366593269));
#2397=CARTESIAN_POINT('Ctrl Pts',(-14.8677819886311,13.2991207518785,19.1953750091083));
#2398=CARTESIAN_POINT('Ctrl Pts',(-15.407317777011,12.6857181293514,19.2193692501957));
#2399=CARTESIAN_POINT('Ctrl Pts',(-15.9064566215577,12.0414322423236,19.2432714959933));
#2400=CARTESIAN_POINT('Ctrl Pts',(-15.9341525169863,12.0056825210823,19.244597768447));
#2401=CARTESIAN_POINT('Ctrl Pts',(-15.961724044285,11.96983772588,19.2459237576214));
#2402=CARTESIAN_POINT('Ctrl Pts',(-15.9891704145068,11.9338986436444,19.2472494553185));
#2403=CARTESIAN_POINT('Ctrl Pts',(-16.4191188212139,11.370911588495,19.2680165588755));
#2404=CARTESIAN_POINT('Ctrl Pts',(-16.8186326156219,10.7846657321271,19.2888540537388));
#2405=CARTESIAN_POINT('Ctrl Pts',(-17.184642009097,10.1781131305609,19.3097312639388));
#2406=CARTESIAN_POINT('Ctrl Pts',(-17.6072630853217,9.47774336456408,19.3338376098431));
#2407=CARTESIAN_POINT('Ctrl Pts',(-17.9852124266712,8.75029842970415,19.3579968985598));
#2408=CARTESIAN_POINT('Ctrl Pts',(-18.3165118396329,8.00201734797533,19.3821618460951));
#2409=CARTESIAN_POINT('Ctrl Pts',(-18.6626305519295,7.2202650287406,19.4074077119083));
#2410=CARTESIAN_POINT('Ctrl Pts',(-18.9578314936367,6.41577130074946,19.4326597524665));
#2411=CARTESIAN_POINT('Ctrl Pts',(-19.1998944662902,5.59569896023872,19.457864087589));
#2412=CARTESIAN_POINT('Ctrl Pts',(-19.4296671567703,4.8172642165771,19.4817887210403));
#2413=CARTESIAN_POINT('Ctrl Pts',(-19.6115604003423,4.02479376956282,19.5056703805324));
#2414=CARTESIAN_POINT('Ctrl Pts',(-19.7437171699494,3.22444370786017,19.5294629475032));
#2415=CARTESIAN_POINT('Ctrl Pts',(-19.7507860865652,3.18163388535584,19.5307355850873));
#2416=CARTESIAN_POINT('Ctrl Pts',(-19.7577127155543,3.13880152392633,19.5320079677376));
#2417=CARTESIAN_POINT('Ctrl Pts',(-19.7644967766991,3.09594756727998,19.5332800883822));
#2418=CARTESIAN_POINT('Ctrl Pts',(-19.8776254164487,2.38132991867081,19.5544935289824));
#2419=CARTESIAN_POINT('Ctrl Pts',(-19.95130132368,1.66044801780194,19.5757785817763));
#2420=CARTESIAN_POINT('Ctrl Pts',(-19.9841510138371,0.937629441853355,19.5971033811349));
#2421=CARTESIAN_POINT('Ctrl Pts',(-20.0211155317158,0.12426894907935,19.621099373894));
#2422=CARTESIAN_POINT('Ctrl Pts',(-20.0063838050785,-0.691543690046985,
19.645145686133));
#2423=CARTESIAN_POINT('Ctrl Pts',(-19.9411791463569,-1.503467438794,19.6691968615691));
#2424=CARTESIAN_POINT('Ctrl Pts',(-19.8731929389208,-2.3500268332723,19.6942740298933));
#2425=CARTESIAN_POINT('Ctrl Pts',(-19.7503350124901,-3.19235750626405,19.7193564838293));
#2426=CARTESIAN_POINT('Ctrl Pts',(-19.5740466607877,-4.02324775793065,19.7443927325802));
#2427=CARTESIAN_POINT('Ctrl Pts',(-19.3977583090853,-4.85413800959725,19.7694289813312));
#2428=CARTESIAN_POINT('Ctrl Pts',(-19.1680391920699,-5.67358647973824,19.7944190366591));
#2429=CARTESIAN_POINT('Ctrl Pts',(-18.8863916132085,-6.47437587856142,19.8193113642502));
#2430=CARTESIAN_POINT('Ctrl Pts',(-18.6413163131897,-7.17118180518034,19.8409713929896));
#2431=CARTESIAN_POINT('Ctrl Pts',(-18.3569670568969,-7.85420055566426,19.8627040663775));
#2432=CARTESIAN_POINT('Ctrl Pts',(-18.0342582588892,-8.51868545233844,19.884476393003));
#2433=CARTESIAN_POINT('Ctrl Pts',(-17.6802134959101,-9.24769376942976,19.9083628760093));
#2434=CARTESIAN_POINT('Ctrl Pts',(-17.2799967979009,-9.9543932158526,19.9322970790581));
#2435=CARTESIAN_POINT('Ctrl Pts',(-16.8376556182301,-10.6338619067489,19.956235388326));
#2436=CARTESIAN_POINT('Ctrl Pts',(-16.3773982142777,-11.3408512401219,19.9811432752356));
#2437=CARTESIAN_POINT('Ctrl Pts',(-15.8715347576222,-12.018358102016,20.0060556066403));
#2438=CARTESIAN_POINT('Ctrl Pts',(-15.3246836106423,-12.6608444916295,20.0309232836349));
#2439=CARTESIAN_POINT('Ctrl Pts',(-14.7778324636624,-13.3033308812431,20.0557909606296));
#2440=CARTESIAN_POINT('Ctrl Pts',(-14.1899940010495,-13.9107954719743,20.0806139939698));
#2441=CARTESIAN_POINT('Ctrl Pts',(-13.565841793346,-14.4777256567695,20.1053432442184));
#2442=CARTESIAN_POINT('Ctrl Pts',(-13.0078770349885,-14.9845364309053,20.1274501116924));
#2443=CARTESIAN_POINT('Ctrl Pts',(-12.4207527007375,-15.4592907726284,20.1496304572467));
#2444=CARTESIAN_POINT('Ctrl Pts',(-11.8077325688633,-15.898017719082,20.1718502382465));
#2445=CARTESIAN_POINT('Ctrl Pts',(-11.1517326637996,-16.3675044785829,20.1956278818646));
#2446=CARTESIAN_POINT('Ctrl Pts',(-10.4660781814173,-16.7957336185712,20.2194506768634));
#2447=CARTESIAN_POINT('Ctrl Pts',(-9.75659711047502,-17.1803439770426,20.2432768630363));
#2448=CARTESIAN_POINT('Ctrl Pts',(-9.01996113343096,-17.5796750357523,20.268014980302));
#2449=CARTESIAN_POINT('Ctrl Pts',(-8.25764027359604,-17.9319833996026,20.2927567524389));
#2450=CARTESIAN_POINT('Ctrl Pts',(-7.47620505129371,-18.2346611084496,20.3174554677745));
#2451=CARTESIAN_POINT('Ctrl Pts',(-6.69476982899136,-18.5373388172967,20.3421541831101));
#2452=CARTESIAN_POINT('Ctrl Pts',(-5.89422121159917,-18.7903849226393,20.3668098514286));
#2453=CARTESIAN_POINT('Ctrl Pts',(-5.08116461451488,-18.9912405910231,20.3913757235145));
#2454=CARTESIAN_POINT('Ctrl Pts',(-4.33469613170892,-19.1756464818049,20.4139296875689));
#2455=CARTESIAN_POINT('Ctrl Pts',(-3.5773789626719,-19.3162971937406,20.436557747946));
#2456=CARTESIAN_POINT('Ctrl Pts',(-2.81427219402959,-19.4111416307922,20.459224898373));
#2457=CARTESIAN_POINT('Ctrl Pts',(-2.01741695811869,-19.5101805718253,20.4828945056196));
#2458=CARTESIAN_POINT('Ctrl Pts',(-1.21424921788933,-19.5592709575592,20.5066067295665));
#2459=CARTESIAN_POINT('Ctrl Pts',(-0.410934958033131,-19.559110872953,20.5303216721342));
#2460=CARTESIAN_POINT('Ctrl Pts',(0.421268596274955,-19.5589450312831,20.5548894664349));
#2461=CARTESIAN_POINT('Ctrl Pts',(1.25362843474706,-19.5059220316386,20.5794601777497));
#2462=CARTESIAN_POINT('Ctrl Pts',(2.07926566690547,-19.4008714522876,20.6039894737602));
#2463=CARTESIAN_POINT('Ctrl Pts',(2.90490289906388,-19.2958208729367,20.6285187697707));
#2464=CARTESIAN_POINT('Ctrl Pts',(3.72381623730571,-19.1387423770695,20.6530066593271));
#2465=CARTESIAN_POINT('Ctrl Pts',(4.52912106923685,-18.9305250025961,20.6774087755412));
#2466=CARTESIAN_POINT('Ctrl Pts',(5.28819762443587,-18.7342602826032,20.7004100957629));
#2467=CARTESIAN_POINT('Ctrl Pts',(6.03558870570491,-18.4926162537713,20.723485902779));
#2468=CARTESIAN_POINT('Ctrl Pts',(6.76553986037228,-18.2062430061746,20.7466003265646));
#2469=CARTESIAN_POINT('Ctrl Pts',(7.50963831096349,-17.9143195144931,20.770162734563));
#2470=CARTESIAN_POINT('Ctrl Pts',(8.23561320942377,-17.5759156630124,20.7937652637704));
#2471=CARTESIAN_POINT('Ctrl Pts',(8.93844641604575,-17.1945418426676,20.8173698832603));
#2472=CARTESIAN_POINT('Ctrl Pts',(9.66487019792893,-16.8003672216112,20.8417667910873));
#2473=CARTESIAN_POINT('Ctrl Pts',(10.3665715756301,-16.3602896002485,20.8661659313844));
#2474=CARTESIAN_POINT('Ctrl Pts',(11.038016278193,-15.8782423837927,20.8905253382238));
#2475=CARTESIAN_POINT('Ctrl Pts',(11.7094609807559,-15.396195167337,20.9148847450632));
#2476=CARTESIAN_POINT('Ctrl Pts',(12.3506477464069,-14.8721786962622,20.9392044264023));
#2477=CARTESIAN_POINT('Ctrl Pts',(12.9560667289207,-14.3101802969052,20.9634423846831));
#2478=CARTESIAN_POINT('Ctrl Pts',(13.5417775061296,-13.7664766325259,20.9868913246612));
#2479=CARTESIAN_POINT('Ctrl Pts',(14.0944137947148,-13.187062906256,21.0104148997993));
#2480=CARTESIAN_POINT('Ctrl Pts',(14.6089465557976,-12.5754553413399,21.0339764896612));
#2481=CARTESIAN_POINT('Ctrl Pts',(15.1211756320526,-11.9665860881008,21.0574325887144));
#2482=CARTESIAN_POINT('Ctrl Pts',(15.5956404643743,-11.3258108938279,21.0809263563283));
#2483=CARTESIAN_POINT('Ctrl Pts',(16.0296431784307,-10.6585385591329,21.1044216311579));
#2484=CARTESIAN_POINT('Ctrl Pts',(16.4771333641455,-9.97052944927251,21.1286470669822));
#2485=CARTESIAN_POINT('Ctrl Pts',(16.8816064873113,-9.25435124803928,21.1528741048154));
#2486=CARTESIAN_POINT('Ctrl Pts',(17.2401391613926,-8.51597916233247,21.1770631282248));
#2487=CARTESIAN_POINT('Ctrl Pts',(17.598671835474,-7.77760707662565,21.2012521516342));
#2488=CARTESIAN_POINT('Ctrl Pts',(17.9112631509677,-7.01704201099605,21.2254031677277));
#2489=CARTESIAN_POINT('Ctrl Pts',(18.1750372888273,-6.24029346512678,21.2494765313306));
#2490=CARTESIAN_POINT('Ctrl Pts',(18.436877088184,-5.46924106002228,21.2733733574061));
#2491=CARTESIAN_POINT('Ctrl Pts',(18.6508984448132,-4.68188294186421,21.2973447112677));
#2492=CARTESIAN_POINT('Ctrl Pts',(18.8142007916316,-3.88403076069345,21.3213533491004));
#2493=CARTESIAN_POINT('Ctrl Pts',(18.9730282738222,-3.10804158745408,21.3447040943413));
#2494=CARTESIAN_POINT('Ctrl Pts',(19.0838775681918,-2.32212655215124,21.3680901021349));
#2495=CARTESIAN_POINT('Ctrl Pts',(19.1469576227002,-1.53224802309078,21.3914770804036));
#2496=CARTESIAN_POINT('Ctrl Pts',(19.2118350394622,-0.719863206360237,21.4155304320971));
#2497=CARTESIAN_POINT('Ctrl Pts',(19.2261816594216,0.0967132278639162,21.4395848101376));
#2498=CARTESIAN_POINT('Ctrl Pts',(19.1902768332879,0.9109715745738,21.4636029266682));
#2499=CARTESIAN_POINT('Ctrl Pts',(19.1543720071541,1.72522992128368,21.4876210431989));
#2500=CARTESIAN_POINT('Ctrl Pts',(19.0682154000799,2.53716896742123,21.5116029045236));
#2501=CARTESIAN_POINT('Ctrl Pts',(18.9321441163281,3.34027296706118,21.5355111968644));
#2502=CARTESIAN_POINT('Ctrl Pts',(18.7935874687043,4.15804579035847,21.5598561780081));
#2503=CARTESIAN_POINT('Ctrl Pts',(18.6033502133121,4.96713659469123,21.5842753101368));
#2504=CARTESIAN_POINT('Ctrl Pts',(18.3616711870133,5.76068150636544,21.6087308673171));
#2505=CARTESIAN_POINT('Ctrl Pts',(18.1319415169888,6.51499111072101,21.6319772663419));
#2506=CARTESIAN_POINT('Ctrl Pts',(17.8557312415625,7.25525282759309,21.6552565719154));
#2507=CARTESIAN_POINT('Ctrl Pts',(17.5360315823058,7.97639357744831,21.6785363584893));
#2508=CARTESIAN_POINT('Ctrl Pts',(17.2080805129212,8.71614688416637,21.7024169935819));
#2509=CARTESIAN_POINT('Ctrl Pts',(16.8343661916787,9.43577836724974,21.7262981347035));
#2510=CARTESIAN_POINT('Ctrl Pts',(16.4181735367922,10.1298178452521,21.7501447978755));
#2511=CARTESIAN_POINT('Ctrl Pts',(16.0019808819056,10.8238573232546,21.7739914610474));
#2512=CARTESIAN_POINT('Ctrl Pts',(15.543310197656,11.4923036003003,21.7978036518172));
#2513=CARTESIAN_POINT('Ctrl Pts',(15.0454989853353,12.1297097107957,21.8215463630219));
#2514=CARTESIAN_POINT('Ctrl Pts',(14.560989829538,12.7500836374023,21.8446546431841));
#2515=CARTESIAN_POINT('Ctrl Pts',(14.0392462433102,13.3414694067341,21.8678267633802));
#2516=CARTESIAN_POINT('Ctrl Pts',(13.4832484644489,13.8988060762626,21.8910319168178));
#2517=CARTESIAN_POINT('Ctrl Pts',(13.4427033824378,13.9394487943326,21.8927241085584));
#2518=CARTESIAN_POINT('Ctrl Pts',(13.4019761668016,13.9799104508123,21.8944164759392));
#2519=CARTESIAN_POINT('Ctrl Pts',(13.361067983795,14.0201890854035,21.8961090070049));
#2520=CARTESIAN_POINT('Ctrl Pts',(12.8017027606752,14.5709460677271,21.9192521277116));
#2521=CARTESIAN_POINT('Ctrl Pts',(12.2084982084441,15.0874815969247,21.9424258520015));
#2522=CARTESIAN_POINT('Ctrl Pts',(11.5864402057418,15.5668049695494,21.9655996158685));
#2523=CARTESIAN_POINT('Ctrl Pts',(10.950061407366,16.0571631525152,21.989306877795));
#2524=CARTESIAN_POINT('Ctrl Pts',(10.283485932006,16.5085751645579,22.0130141810993));
#2525=CARTESIAN_POINT('Ctrl Pts',(9.59209721691432,16.9178717098259,22.0366888174401));
#2526=CARTESIAN_POINT('Ctrl Pts',(8.90070850182266,17.327168255094,22.060363453781));
#2527=CARTESIAN_POINT('Ctrl Pts',(8.18450738657501,17.6943484630884,22.0840054279985));
#2528=CARTESIAN_POINT('Ctrl Pts',(7.44891106591379,18.016288809651,22.1075820112047));
#2529=CARTESIAN_POINT('Ctrl Pts',(6.73092965925159,18.3305198306525,22.1305940191488));
#2530=CARTESIAN_POINT('Ctrl Pts',(5.99412518760717,18.6019374553635,22.1536663104859));
#2531=CARTESIAN_POINT('Ctrl Pts',(5.24346953826448,18.8275547495263,22.1767699385354));
#2532=CARTESIAN_POINT('Ctrl Pts',(5.17072330944203,18.8494193785633,22.1790089169728));
#2533=CARTESIAN_POINT('Ctrl Pts',(5.09784702705197,18.8708538950556,22.1812481896756));
#2534=CARTESIAN_POINT('Ctrl Pts',(5.02484523550075,18.8918555977715,22.1834877302802));
#2535=CARTESIAN_POINT('Ctrl Pts',(4.27378417843159,19.1079264736615,22.2065286954145));
#2536=CARTESIAN_POINT('Ctrl Pts',(3.50943575038416,19.2781811310518,22.229598016987));
#2537=CARTESIAN_POINT('Ctrl Pts',(2.73753515738428,19.4023754341365,22.2526669854759));
#2538=CARTESIAN_POINT('Ctrl Pts',(1.95010074466879,19.529069038208,22.2762001966417));
#2539=CARTESIAN_POINT('Ctrl Pts',(1.15480810300196,19.6078292997664,22.2997330403872));
#2540=CARTESIAN_POINT('Ctrl Pts',(0.357768392940499,19.6384474578106,22.3232350523751));
#2541=CARTESIAN_POINT('Ctrl Pts',(-0.439271317120967,19.6690656158547,22.3467370643629));
#2542=CARTESIAN_POINT('Ctrl Pts',(-1.23805695887919,19.6515413365652,22.3702082487753));
#2543=CARTESIAN_POINT('Ctrl Pts',(-2.03247084303394,19.5857217277587,22.3936181232527));
#2544=CARTESIAN_POINT('Ctrl Pts',(-2.81015108162191,19.5212885524312,22.416534888848));
#2545=CARTESIAN_POINT('Ctrl Pts',(-3.5840875909861,19.4106516717315,22.4395083607053));
#2546=CARTESIAN_POINT('Ctrl Pts',(-4.34855744658139,19.2535628029852,22.4625114456571));
#2547=CARTESIAN_POINT('Ctrl Pts',(-4.44110460950705,19.2345455336667,22.4652962124275));
#2548=CARTESIAN_POINT('Ctrl Pts',(-4.53351300997393,19.2148475381836,22.4680814131482));
#2549=CARTESIAN_POINT('Ctrl Pts',(-4.62577247793046,19.1944684250124,22.4708669997186));
#2550=CARTESIAN_POINT('Ctrl Pts',(-5.38555176461698,19.0266414430075,22.4938069865229));
#2551=CARTESIAN_POINT('Ctrl Pts',(-6.13523086016508,18.8126171931168,22.5167731409066));
#2552=CARTESIAN_POINT('Ctrl Pts',(-6.86971871512972,18.5548878407365,22.5397385989052));
#2553=CARTESIAN_POINT('Ctrl Pts',(-7.6167757389916,18.2927480086757,22.5630970609792));
#2554=CARTESIAN_POINT('Ctrl Pts',(-8.34811608663157,17.9853945166887,22.5864548026904));
#2555=CARTESIAN_POINT('Ctrl Pts',(-9.05838817736297,17.6355041314879,22.6097835688939));
#2556=CARTESIAN_POINT('Ctrl Pts',(-9.76866026809437,17.2856137462872,22.6331123350973));
#2557=CARTESIAN_POINT('Ctrl Pts',(-10.4578629730742,16.8931867344013,22.6564121293679));
#2558=CARTESIAN_POINT('Ctrl Pts',(-11.120666487161,16.4609510269387,22.679654680936));
#2559=CARTESIAN_POINT('Ctrl Pts',(-11.7714948021482,16.0365247359092,22.7024772978226));
#2560=CARTESIAN_POINT('Ctrl Pts',(-12.397299622425,15.5735620390107,22.7253530276227));
#2561=CARTESIAN_POINT('Ctrl Pts',(-12.9929969428214,15.0745456436859,22.7482566220641));
#2562=CARTESIAN_POINT('Ctrl Pts',(-13.0795932922089,15.0020037727725,22.7515861110488));
#2563=CARTESIAN_POINT('Ctrl Pts',(-13.1655534126614,14.9287000911581,22.7549161888178));
#2564=CARTESIAN_POINT('Ctrl Pts',(-13.2508617039155,14.8546423153253,22.7582467777612));
#2565=CARTESIAN_POINT('Ctrl Pts',(-13.8358818502866,14.3467750234041,22.7810870152404));
#2566=CARTESIAN_POINT('Ctrl Pts',(-14.3902456802553,13.8034400546458,22.8039512919414));
#2567=CARTESIAN_POINT('Ctrl Pts',(-14.9107107866865,13.2292005165286,22.8268145788293));
#2568=CARTESIAN_POINT('Ctrl Pts',(-15.4384538134914,12.6469311036279,22.8499975743383));
#2569=CARTESIAN_POINT('Ctrl Pts',(-15.9313425905258,12.0328873776614,22.873179552248));
#2570=CARTESIAN_POINT('Ctrl Pts',(-16.3860281348926,11.3918706839835,22.8963344287874));
#2571=CARTESIAN_POINT('Ctrl Pts',(-16.8407136792594,10.7508539903057,22.9194893053268));
#2572=CARTESIAN_POINT('Ctrl Pts',(-17.2571951597822,10.0828651017373,22.9426170835142));
#2573=CARTESIAN_POINT('Ctrl Pts',(-17.632167328243,9.39273861997175,22.9656916662124));
#2574=CARTESIAN_POINT('Ctrl Pts',(-18.0015337548217,8.71292935971806,22.9884212895628));
#2575=CARTESIAN_POINT('Ctrl Pts',(-18.3309242738371,8.01129076577043,23.0112004202612));
#2576=CARTESIAN_POINT('Ctrl Pts',(-18.6170967233385,7.29237496602961,23.0340056444842));
#2577=CARTESIAN_POINT('Ctrl Pts',(-18.6656982521746,7.17027933092322,23.0378787243863));
#2578=CARTESIAN_POINT('Ctrl Pts',(-18.7130533063357,7.0476854608608,23.0417525568395));
#2579=CARTESIAN_POINT('Ctrl Pts',(-18.7591461013797,6.92461576710192,23.0456270270859));
#2580=CARTESIAN_POINT('Ctrl Pts',(-19.029694459544,6.20224031656829,23.0683687931888));
#2581=CARTESIAN_POINT('Ctrl Pts',(-19.2567509617383,5.46346900818612,23.0911325326109));
#2582=CARTESIAN_POINT('Ctrl Pts',(-19.4396538095337,4.71379092655601,23.1138950390964));
#2583=CARTESIAN_POINT('Ctrl Pts',(-19.6245195721004,3.95606729398004,23.1369018329768));
#2584=CARTESIAN_POINT('Ctrl Pts',(-19.7642784713803,3.18720247874334,23.1599073674208));
#2585=CARTESIAN_POINT('Ctrl Pts',(-19.8582957553753,2.41288666523526,23.182887689392));
#2586=CARTESIAN_POINT('Ctrl Pts',(-19.9523130393704,1.63857085172717,23.2058680113631));
#2587=CARTESIAN_POINT('Ctrl Pts',(-20.0005883748585,0.858805098656804,23.2288231233737));
#2588=CARTESIAN_POINT('Ctrl Pts',(-20.0025407964379,0.0792867461298722,
23.2517290611292));
#2589=CARTESIAN_POINT('Ctrl Pts',(-20.0044703666395,-0.691108029496215,
23.2743669050241));
#2590=CARTESIAN_POINT('Ctrl Pts',(-19.961246398985,-1.46171728405685,23.2970506422344));
#2591=CARTESIAN_POINT('Ctrl Pts',(-19.8722011395888,-2.22706060460059,23.3197586812863));
#2592=CARTESIAN_POINT('Ctrl Pts',(-19.8548866846562,-2.37587821175201,23.3241741585552));
#2593=CARTESIAN_POINT('Ctrl Pts',(-19.8358399151462,-2.52449665818834,23.3285905545765));
#2594=CARTESIAN_POINT('Ctrl Pts',(-19.815056136855,-2.67287557684949,23.3330077105318));
#2595=CARTESIAN_POINT('Ctrl Pts',(-19.7085077740162,-3.43354241237832,23.3556523292746));
#2596=CARTESIAN_POINT('Ctrl Pts',(-19.5563045304939,-4.18791450397222,23.3783169196059));
#2597=CARTESIAN_POINT('Ctrl Pts',(-19.3604611365388,-4.93091558037522,23.4009800845374));
#2598=CARTESIAN_POINT('Ctrl Pts',(-19.1631774122896,-5.67938105839675,23.4238099257216));
#2599=CARTESIAN_POINT('Ctrl Pts',(-18.9216094169658,-6.41630663784388,23.4466383205744));
#2600=CARTESIAN_POINT('Ctrl Pts',(-18.6378693714346,-7.13650777494942,23.4694434035112));
#2601=CARTESIAN_POINT('Ctrl Pts',(-18.3541293259035,-7.85670891205493,23.4922484864479));
#2602=CARTESIAN_POINT('Ctrl Pts',(-18.0282174579654,-8.56018454622702,23.5150302595252));
#2603=CARTESIAN_POINT('Ctrl Pts',(-17.6622956225613,-9.24177025766999,23.5377668478483));
#2604=CARTESIAN_POINT('Ctrl Pts',(-17.2994196371213,-9.91768260498488,23.5603141819918));
#2605=CARTESIAN_POINT('Ctrl Pts',(-16.8970505996713,-10.5725138584163,23.5829037904523));
#2606=CARTESIAN_POINT('Ctrl Pts',(-16.4571934816033,-11.2011912761174,23.6055158905246));
#2607=CARTESIAN_POINT('Ctrl Pts',(-16.3607758273762,-11.3389987581164,23.610472512929));
#2608=CARTESIAN_POINT('Ctrl Pts',(-16.2625570829723,-11.4755495821507,23.6154302159652));
#2609=CARTESIAN_POINT('Ctrl Pts',(-16.1625586943378,-11.610790377606,23.620388791173));
#2610=CARTESIAN_POINT('Ctrl Pts',(-15.7078217214456,-12.2257901868694,23.6429376293153));
#2611=CARTESIAN_POINT('Ctrl Pts',(-15.2162792356882,-12.8136977779879,23.6655045029817));
#2612=CARTESIAN_POINT('Ctrl Pts',(-14.6920749028941,-13.371057218564,23.6880698097321));
#2613=CARTESIAN_POINT('Ctrl Pts',(-14.165853776807,-13.9305610114685,23.7107219329326));
#2614=CARTESIAN_POINT('Ctrl Pts',(-13.6067196388498,-14.4592803622552,23.7333724772465));
#2615=CARTESIAN_POINT('Ctrl Pts',(-13.0189071522947,-14.9537490313379,23.7560016187905));
#2616=CARTESIAN_POINT('Ctrl Pts',(-12.4310946657397,-15.4482177004205,23.7786307603345));
#2617=CARTESIAN_POINT('Ctrl Pts',(-11.8146045353883,-15.9084348966388,23.8012385007592));
#2618=CARTESIAN_POINT('Ctrl Pts',(-11.1737041755185,-16.3309758423189,23.8238050086505));
#2619=CARTESIAN_POINT('Ctrl Pts',(-10.5358813385897,-16.7514877995083,23.8462631550084));
#2620=CARTESIAN_POINT('Ctrl Pts',(-9.87353221060127,-17.1350034293719,23.8687599549778));
#2621=CARTESIAN_POINT('Ctrl Pts',(-9.19079031243189,-17.4780640461939,23.8912774197239));
#2622=CARTESIAN_POINT('Ctrl Pts',(-9.02413461856318,-17.5618043370546,23.8967738799844));
#2623=CARTESIAN_POINT('Ctrl Pts',(-8.85626404557155,-17.6431343139237,23.9022715714469));
#2624=CARTESIAN_POINT('Ctrl Pts',(-8.68723907428329,-17.7220039729063,23.9077702323683));
#2625=CARTESIAN_POINT('Ctrl Pts',(-7.99700464240094,-18.0440780063801,23.930224696157));
#2626=CARTESIAN_POINT('Ctrl Pts',(-7.28751709942981,-18.3251203691941,23.9526953263559));
#2627=CARTESIAN_POINT('Ctrl Pts',(-6.56400448000649,-18.5640859163145,23.9751642992936));
#2628=CARTESIAN_POINT('Ctrl Pts',(-5.84022505532593,-18.8031395852763,23.9976415579749));
#2629=CARTESIAN_POINT('Ctrl Pts',(-5.10241115216713,-19.0000850695796,24.0201171582729));
#2630=CARTESIAN_POINT('Ctrl Pts',(-4.35581891621935,-19.1539226343676,24.0425732613196));
#2631=CARTESIAN_POINT('Ctrl Pts',(-3.609467906855,-19.3077104936961,24.0650221087203));
#2632=CARTESIAN_POINT('Ctrl Pts',(-2.85434521591017,-19.4184179560849,24.0874514727595));
#2633=CARTESIAN_POINT('Ctrl Pts',(-2.09570977441699,-19.4850977259406,24.1098435259279));
#2634=CARTESIAN_POINT('Ctrl Pts',(-2.09570977441699,-19.4850977259406,24.1098435259279));
#2635=CARTESIAN_POINT('Ctrl Pts',(-1.33781033822403,-19.5517128050881,24.1322138549994));
#2636=CARTESIAN_POINT('Ctrl Pts',(-0.575939408237215,-19.574492155328,24.1546192182971));
#2637=CARTESIAN_POINT('Ctrl Pts',(0.184682057136245,-19.5523823782927,24.1770434047945));
#2638=CARTESIAN_POINT('Ctrl Pts',(0.389385346144312,-19.5464320544005,24.183078344562));
#2639=CARTESIAN_POINT('Ctrl Pts',(0.593998016200133,-19.5372307220268,24.1891146475979));
#2640=CARTESIAN_POINT('Ctrl Pts',(0.79841806921194,-19.5247584487112,24.195151997792));
#2641=CARTESIAN_POINT('Ctrl Pts',(1.55556240712047,-19.4785628285524,24.2175135295893));
#2642=CARTESIAN_POINT('Ctrl Pts',(2.31006465260769,-19.3874902998297,24.2398894267249));
#2643=CARTESIAN_POINT('Ctrl Pts',(3.05689212732899,-19.2531006278566,24.2622636275906));
#2644=CARTESIAN_POINT('Ctrl Pts',(3.80391841883541,-19.1186751793173,24.2846437848074));
#2645=CARTESIAN_POINT('Ctrl Pts',(4.54326487057758,-18.9409097003616,24.307022244938));
#2646=CARTESIAN_POINT('Ctrl Pts',(5.26989847038681,-18.7214166968573,24.3293829371002));
#2647=CARTESIAN_POINT('Ctrl Pts',(5.99095969135443,-18.5036069325659,24.3515721504758));
#2648=CARTESIAN_POINT('Ctrl Pts',(6.69950133616365,-18.2447074349367,24.3737438683262));
#2649=CARTESIAN_POINT('Ctrl Pts',(7.39062340212303,-17.9463413038771,24.3958823821919));
#2650=CARTESIAN_POINT('Ctrl Pts',(8.08628499259532,-17.6460154027097,24.4181663093374));
#2651=CARTESIAN_POINT('Ctrl Pts',(8.76475916915277,-17.3055655639204,24.4404816554474));
#2652=CARTESIAN_POINT('Ctrl Pts',(9.42101471627753,-16.9265402411912,24.4628139702246));
#2653=CARTESIAN_POINT('Ctrl Pts',(9.61413936676177,-16.8149996480527,24.4693859839848));
#2654=CARTESIAN_POINT('Ctrl Pts',(9.80533986106061,-16.700118672606,24.475959467201));
#2655=CARTESIAN_POINT('Ctrl Pts',(9.99448810580387,-16.5819376254568,24.4825340514833));
#2656=CARTESIAN_POINT('Ctrl Pts',(10.6351895399136,-16.181623223936,24.5048041263873));
#2657=CARTESIAN_POINT('Ctrl Pts',(11.2523421789017,-15.7434408143564,24.5270868345108));
#2658=CARTESIAN_POINT('Ctrl Pts',(11.8423117678249,-15.2711204217377,24.5493678588046));
#2659=CARTESIAN_POINT('Ctrl Pts',(12.4323763447839,-14.7987239831885,24.5716524704541));
#2660=CARTESIAN_POINT('Ctrl Pts',(12.9952483536699,-14.2921792081065,24.5939353978025));
#2661=CARTESIAN_POINT('Ctrl Pts',(13.5273204819438,-13.7552608197167,24.6162023195898));
#2662=CARTESIAN_POINT('Ctrl Pts',(14.0512579763895,-13.2265511576501,24.6381288114888));
#2663=CARTESIAN_POINT('Ctrl Pts',(14.5453295246572,-12.6683902301023,24.6600397841928));
#2664=CARTESIAN_POINT('Ctrl Pts',(15.0061288598396,-12.0844136975843,24.6819215600704));
#2665=CARTESIAN_POINT('Ctrl Pts',(15.4736080997373,-11.4919716415828,24.7041205416528));
#2666=CARTESIAN_POINT('Ctrl Pts',(15.9071811892482,-10.8726109409061,24.7263473336527));
#2667=CARTESIAN_POINT('Ctrl Pts',(16.3032087830105,-10.2300506747236,24.7485892285415));
#2668=CARTESIAN_POINT('Ctrl Pts',(16.4297637029752,-10.024713560997,24.7556968676855));
#2669=CARTESIAN_POINT('Ctrl Pts',(16.5524847320787,-9.81700765922528,24.7628060490643));
#2670=CARTESIAN_POINT('Ctrl Pts',(16.6712537990209,-9.60705521461932,24.7699163578811));
#2671=CARTESIAN_POINT('Ctrl Pts',(17.041745788465,-8.95212290864636,24.7920964804239));
#2672=CARTESIAN_POINT('Ctrl Pts',(17.373778536475,-8.27532751683843,24.8142875737655));
#2673=CARTESIAN_POINT('Ctrl Pts',(17.6659564317435,-7.5816245203638,24.8364770472302));
#2674=CARTESIAN_POINT('Ctrl Pts',(17.9581498967959,-6.88788455734963,24.8586677031434));
#2675=CARTESIAN_POINT('Ctrl Pts',(18.2104839135518,-6.17723612007785,24.8808567390605));
#2676=CARTESIAN_POINT('Ctrl Pts',(18.4216088020001,-5.45465854345453,24.9030315642675));
#2677=CARTESIAN_POINT('Ctrl Pts',(18.627838080953,-4.74883625168306,24.92469219484));
#2678=CARTESIAN_POINT('Ctrl Pts',(18.7947470700974,-4.03163254841818,24.9463392665856));
#2679=CARTESIAN_POINT('Ctrl Pts',(18.92112512984,-3.30769665752004,24.9679610423107));
#2680=CARTESIAN_POINT('Ctrl Pts',(19.0503891528361,-2.56722900166766,24.9900765718593));
#2681=CARTESIAN_POINT('Ctrl Pts',(19.1373738916087,-1.81924432814511,25.0122163123813));
#2682=CARTESIAN_POINT('Ctrl Pts',(19.1806730401701,-1.06869102110177,25.034369280403));
#2683=CARTESIAN_POINT('Ctrl Pts',(19.1956092975123,-0.809783912866194,25.0420110572568));
#2684=CARTESIAN_POINT('Ctrl Pts',(19.205347642038,-0.550571359951856,25.0496544080561));
#2685=CARTESIAN_POINT('Ctrl Pts',(19.2098316761926,-0.291257026235411,25.0572988818625));
#2686=CARTESIAN_POINT('Ctrl Pts',(19.2227900490001,0.458133298359236,25.0793905827916));
#2687=CARTESIAN_POINT('Ctrl Pts',(19.1918632720803,1.20837400629895,25.1014916623885));
#2688=CARTESIAN_POINT('Ctrl Pts',(19.1181789160931,1.95450127760338,25.1235912375922));
#2689=CARTESIAN_POINT('Ctrl Pts',(19.044498743977,2.70058618305945,25.1456895579601));
#2690=CARTESIAN_POINT('Ctrl Pts',(18.9280660055113,3.44255713801025,25.1677863741417));
#2691=CARTESIAN_POINT('Ctrl Pts',(18.7700595835285,4.17545395571032,25.1898708062921));
#2692=CARTESIAN_POINT('Ctrl Pts',(18.6170102509472,4.88535781526425,25.2112623899926));
#2693=CARTESIAN_POINT('Ctrl Pts',(18.4249552570808,5.58674715983247,25.2326423548225));
#2694=CARTESIAN_POINT('Ctrl Pts',(18.1950099233095,6.27512978903171,25.2540008117795));
#2695=CARTESIAN_POINT('Ctrl Pts',(17.9577959453982,6.9852724091022,25.2760344162615));
#2696=CARTESIAN_POINT('Ctrl Pts',(17.6801328852983,7.68205060647915,25.2980886435728));
#2697=CARTESIAN_POINT('Ctrl Pts',(17.3631346575977,8.36050121927494,25.3201542149449));
#2698=CARTESIAN_POINT('Ctrl Pts',(17.2456997792366,8.61183942316858,25.3283286066721));
#2699=CARTESIAN_POINT('Ctrl Pts',(17.1228670614378,8.8606623700518,25.3365045552242));
#2700=CARTESIAN_POINT('Ctrl Pts',(16.9946949352589,9.10671794927823,25.3446815887792));
#2701=CARTESIAN_POINT('Ctrl Pts',(16.649776911838,9.76886662831348,25.3666864219306));
#2702=CARTESIAN_POINT('Ctrl Pts',(16.2661886275416,10.4109730728777,25.3886991123596));
#2703=CARTESIAN_POINT('Ctrl Pts',(15.8472540983779,11.0292570274564,25.4107104653867));
#2704=CARTESIAN_POINT('Ctrl Pts',(15.4283903919568,11.6474364583869,25.4327180972968));
#2705=CARTESIAN_POINT('Ctrl Pts',(14.9741930098647,12.2418006786114,25.4547243922777));
#2706=CARTESIAN_POINT('Ctrl Pts',(14.4880276615197,12.8085992264288,25.4767201611787));
#2707=CARTESIAN_POINT('Ctrl Pts',(14.0212343547509,13.3528127729272,25.49783947323));
#2708=CARTESIAN_POINT('Ctrl Pts',(13.5249707045842,13.8716132340953,25.518949081523));
#2709=CARTESIAN_POINT('Ctrl Pts',(13.0022455216497,14.3617150493348,25.5400408514649));
#2710=CARTESIAN_POINT('Ctrl Pts',(12.4581703015132,14.8718344423182,25.561994087599));
#2711=CARTESIAN_POINT('Ctrl Pts',(11.8850816672284,15.3512206520823,25.5839643717349));
#2712=CARTESIAN_POINT('Ctrl Pts',(11.2862907169217,15.7960866974185,25.6059441099331));
#2713=CARTESIAN_POINT('Ctrl Pts',(11.0491292869448,15.9722835277247,25.6146495623768));
#2714=CARTESIAN_POINT('Ctrl Pts',(10.8079364498607,16.1430655075603,25.6233564978514));
#2715=CARTESIAN_POINT('Ctrl Pts',(10.5629197380335,16.3081986932015,25.6320644444916));
#2716=CARTESIAN_POINT('Ctrl Pts',(9.94616659652644,16.723869976404,25.6539839838012));
#2717=CARTESIAN_POINT('Ctrl Pts',(9.30518228986252,17.1037461042059,25.675909930061));
#2718=CARTESIAN_POINT('Ctrl Pts',(8.64464107548404,17.4461122491315,25.6978347573559));
#2719=CARTESIAN_POINT('Ctrl Pts',(7.98428704879935,17.7883813725121,25.7197533714763));
#2720=CARTESIAN_POINT('Ctrl Pts',(7.30438811603892,18.0931614012088,25.7416708672739));
#2721=CARTESIAN_POINT('Ctrl Pts',(6.60963849560868,18.3587846208417,25.7635797257144));
#2722=CARTESIAN_POINT('Ctrl Pts',(5.94866339065205,18.6114948495528,25.7844235082532));
#2723=CARTESIAN_POINT('Ctrl Pts',(5.27424725424434,18.8287629169301,25.8052594728987));
#2724=CARTESIAN_POINT('Ctrl Pts',(4.59044109118169,19.0091956559758,25.8260811444767));
#2725=CARTESIAN_POINT('Ctrl Pts',(3.87206052749236,19.1987513806612,25.8479555951225));
#2726=CARTESIAN_POINT('Ctrl Pts',(3.14283563809691,19.3477960751164,25.8698435341066));
#2727=CARTESIAN_POINT('Ctrl Pts',(2.40743231617072,19.4546018639858,25.8917390320155));
#2728=CARTESIAN_POINT('Ctrl Pts',(2.09725899741449,19.4996496697385,25.9009739634466));
#2729=CARTESIAN_POINT('Ctrl Pts',(1.78598689956919,19.5371840456705,25.9102102395449));
#2730=CARTESIAN_POINT('Ctrl Pts',(1.47396723481678,19.5670778832669,25.9194474154009));
#2731=CARTESIAN_POINT('Ctrl Pts',(0.736381358980965,19.6377441741339,25.9412832520923));
#2732=CARTESIAN_POINT('Ctrl Pts',(-0.00538233411943068,19.6657110006407,
25.9631241166728));
#2733=CARTESIAN_POINT('Ctrl Pts',(-0.746451022122195,19.6516963874511,25.984964132074));
#2734=CARTESIAN_POINT('Ctrl Pts',(-1.48722355501199,19.6376873749561,26.0067954194959));
#2735=CARTESIAN_POINT('Ctrl Pts',(-2.22730065878805,19.581730601864,26.0286258584171));
#2736=CARTESIAN_POINT('Ctrl Pts',(-2.96181708292813,19.4845947363857,26.0504495790231));
#2737=CARTESIAN_POINT('Ctrl Pts',(-3.65396792757756,19.3930614920266,26.0710145468773));
#2738=CARTESIAN_POINT('Ctrl Pts',(-4.34118038821647,19.2649629507441,26.0915735490942));
#2739=CARTESIAN_POINT('Ctrl Pts',(-5.01939660738056,19.1009825907222,26.1121216740483));
#2740=CARTESIAN_POINT('Ctrl Pts',(-5.73878823201503,18.9270467657287,26.1339173028998));
#2741=CARTESIAN_POINT('Ctrl Pts',(-6.44855122048615,18.7126288609202,26.1557228757808));
#2742=CARTESIAN_POINT('Ctrl Pts',(-7.14381471601927,18.4584302144488,26.1775340246205));
#2743=CARTESIAN_POINT('Ctrl Pts',(-7.45507011317732,18.3446306245482,26.1872984345717));
#2744=CARTESIAN_POINT('Ctrl Pts',(-7.7634195521969,18.2228589933665,26.1970639620391));
#2745=CARTESIAN_POINT('Ctrl Pts',(-8.06842632095068,18.0931816109093,26.2068302151024));
#2746=CARTESIAN_POINT('Ctrl Pts',(-8.74775388211188,17.804357135563,26.2285821417966));
#2747=CARTESIAN_POINT('Ctrl Pts',(-9.41049812681501,17.4763116440496,26.2503376679234));
#2748=CARTESIAN_POINT('Ctrl Pts',(-10.0527632072901,17.1119713514942,26.2720924632963));
#2749=CARTESIAN_POINT('Ctrl Pts',(-10.694696448321,16.7478193028335,26.2938360186075));
#2750=CARTESIAN_POINT('Ctrl Pts',(-11.3161708948438,16.3474105427744,26.3155788439188));
#2751=CARTESIAN_POINT('Ctrl Pts',(-11.913323616695,15.9137107016788,26.3373166157918));
#2752=CARTESIAN_POINT('Ctrl Pts',(-12.4705726288465,15.508992110978,26.3576017982239));
#2753=CARTESIAN_POINT('Ctrl Pts',(-13.0066415677714,15.0752838185348,26.3778825800305));
#2754=CARTESIAN_POINT('Ctrl Pts',(-13.5184215203012,14.6150234584637,26.3981554478787));
#2755=CARTESIAN_POINT('Ctrl Pts',(-14.0666071458975,14.1220222922874,26.4198704343472));
#2756=CARTESIAN_POINT('Ctrl Pts',(-14.5873048022667,13.5982176695001,26.4415929256085));
#2757=CARTESIAN_POINT('Ctrl Pts',(-15.0766125322969,13.0465179855046,26.4633194929381));
#2758=CARTESIAN_POINT('Ctrl Pts',(-15.3084478392927,12.7851212043814,26.4736135984624));
#2759=CARTESIAN_POINT('Ctrl Pts',(-15.5332368083536,12.5174629671902,26.4839086190191));
#2760=CARTESIAN_POINT('Ctrl Pts',(-15.7505667137542,12.2438559885955,26.4942041899171));
#2761=CARTESIAN_POINT('Ctrl Pts',(-16.2068709859751,11.6693927870768,26.5158206949123));
#2762=CARTESIAN_POINT('Ctrl Pts',(-16.6302907759236,11.0687037761099,26.5374396259711));
#2763=CARTESIAN_POINT('Ctrl Pts',(-17.0188364452509,10.4461408820315,26.5590576076547));
#2764=CARTESIAN_POINT('Ctrl Pts',(-17.4085551933458,9.82169837541282,26.5807408573295));
#2765=CARTESIAN_POINT('Ctrl Pts',(-17.7631884971649,9.17525058968255,26.6024231518877));
#2766=CARTESIAN_POINT('Ctrl Pts',(-18.0807736640071,8.51121434768386,26.6241010852253));
#2767=CARTESIAN_POINT('Ctrl Pts',(-18.273034942522,8.1092168043593,26.6372245796898));
#2768=CARTESIAN_POINT('Ctrl Pts',(-18.4517193141089,7.70077368317517,26.6503464758065));
#2769=CARTESIAN_POINT('Ctrl Pts',(-18.6164002985974,7.28686733837637,26.6634660178695));
#2770=CARTESIAN_POINT('Ctrl Pts',(-18.7014293695992,7.07315673851994,26.6702399783061));
#2771=CARTESIAN_POINT('Ctrl Pts',(-18.7827253572806,6.85798970333066,26.6770133111697));
#2772=CARTESIAN_POINT('Ctrl Pts',(-18.8602303175222,6.64150152111451,26.6837859124382));
#2773=CARTESIAN_POINT('Ctrl Pts',(-18.8959037030088,6.54185800986831,26.686903153129));
#2774=CARTESIAN_POINT('Ctrl Pts',(-18.9307769781634,6.44192623573679,26.6900205010093));
#2775=CARTESIAN_POINT('Ctrl Pts',(-18.9648448971053,6.3417168529734,26.6931380202093));
#2776=CARTESIAN_POINT('Ctrl Pts',(-19.2013917067874,5.64592413862047,26.7147841683683));
#2777=CARTESIAN_POINT('Ctrl Pts',(-19.3990947379981,4.9367828498718,26.7364374058517));
#2778=CARTESIAN_POINT('Ctrl Pts',(-19.5559374861075,4.21867283432733,26.7580942880267));
#2779=CARTESIAN_POINT('Ctrl Pts',(-19.61258026416,3.95933189113397,26.7659155356466));
#2780=CARTESIAN_POINT('Ctrl Pts',(-19.663894274283,3.69882145359588,26.7737372586247));
#2781=CARTESIAN_POINT('Ctrl Pts',(-19.7097860393068,3.43734854357992,26.7815592947115));
#2782=CARTESIAN_POINT('Ctrl Pts',(-19.8361773465714,2.71722145990694,26.8031021001793));
#2783=CARTESIAN_POINT('Ctrl Pts',(-19.9214362580004,1.98979326629284,26.8246472806279));
#2784=CARTESIAN_POINT('Ctrl Pts',(-19.9658883355873,1.259790854219,26.8461914465966));
#2785=CARTESIAN_POINT('Ctrl Pts',(-20.0104620634235,0.527790673304531,26.8677945716355));
#2786=CARTESIAN_POINT('Ctrl Pts',(-20.0140053536488,-0.206796858132901,
26.8893966766345));
#2787=CARTESIAN_POINT('Ctrl Pts',(-19.9768980913166,-0.939205264417295,
26.9109943442293));
#2788=CARTESIAN_POINT('Ctrl Pts',(-19.9542844127884,-1.38554506989105,26.924156261365));
#2789=CARTESIAN_POINT('Ctrl Pts',(-19.9165747219269,-1.83107563022529,26.9373165305144));
#2790=CARTESIAN_POINT('Ctrl Pts',(-19.8638642332206,-2.27472040260371,26.9504743782348));
#2791=CARTESIAN_POINT('Ctrl Pts',(-19.8457603027645,-2.42709451833471,26.9549935691194));
#2792=CARTESIAN_POINT('Ctrl Pts',(-19.8258868693936,-2.57924620029228,26.9595124743611));
#2793=CARTESIAN_POINT('Ctrl Pts',(-19.8042479785445,-2.73113191080096,26.9640310626231));
#2794=CARTESIAN_POINT('Ctrl Pts',(-19.7840989407775,-2.87256018171544,26.9682385428575));
#2795=CARTESIAN_POINT('Ctrl Pts',(-19.7624200495704,-3.0137532715782,26.9724456111845));
#2796=CARTESIAN_POINT('Ctrl Pts',(-19.7392095443008,-3.15470498822096,26.9766531071942));
#2797=CARTESIAN_POINT('Ctrl Pts',(-19.6202265775885,-3.87725941840432,26.9982218042927));
#2798=CARTESIAN_POINT('Ctrl Pts',(-19.4610072695011,-4.59333752039275,27.0197977734448));
#2799=CARTESIAN_POINT('Ctrl Pts',(-19.2618636140022,-5.29817748877596,27.0413775587821));
#2800=CARTESIAN_POINT('Ctrl Pts',(-19.1771635493085,-5.59796103332939,27.05055590398));
#2801=CARTESIAN_POINT('Ctrl Pts',(-19.0852418840152,-5.8957115801651,27.0597349395194));
#2802=CARTESIAN_POINT('Ctrl Pts',(-18.9861254744742,-6.19106287439924,27.068914399506));
#2803=CARTESIAN_POINT('Ctrl Pts',(-18.7542790581729,-6.88192869001145,27.0903863728283));
#2804=CARTESIAN_POINT('Ctrl Pts',(-18.4830629104273,-7.55966563837949,27.1118606685309));
#2805=CARTESIAN_POINT('Ctrl Pts',(-18.1749951741901,-8.22031333856724,27.1333338835232));
#2806=CARTESIAN_POINT('Ctrl Pts',(-17.8661714179489,-8.88258231491671,27.1548597953031));
#2807=CARTESIAN_POINT('Ctrl Pts',(-17.5203154895531,-9.52767723366356,27.1763846210621));
#2808=CARTESIAN_POINT('Ctrl Pts',(-17.1400097349245,-10.1516326462662,27.1979049325937));
#2809=CARTESIAN_POINT('Ctrl Pts',(-16.9067597000671,-10.5343184719938,27.211103821524));
#2810=CARTESIAN_POINT('Ctrl Pts',(-16.6605517290218,-10.9090528929952,27.224301012363));
#2811=CARTESIAN_POINT('Ctrl Pts',(-16.4019887823269,-11.2749275700991,27.237495714189));
#2812=CARTESIAN_POINT('Ctrl Pts',(-16.3053449467694,-11.4116816277884,27.2424275368256));
#2813=CARTESIAN_POINT('Ctrl Pts',(-16.2069750941488,-11.5471979813713,27.2473590117316));
#2814=CARTESIAN_POINT('Ctrl Pts',(-16.106910881178,-11.6814294152376,27.2522900976064));
#2815=CARTESIAN_POINT('Ctrl Pts',(-16.0389599882251,-11.7725823411715,27.2556386642764));
#2816=CARTESIAN_POINT('Ctrl Pts',(-15.9702286225374,-11.8631417574735,27.258987013066));
#2817=CARTESIAN_POINT('Ctrl Pts',(-15.9007155498391,-11.9531069725549,27.2623356599132));
#2818=CARTESIAN_POINT('Ctrl Pts',(-15.4544865109592,-12.5306255586296,27.2838318102948));
#2819=CARTESIAN_POINT('Ctrl Pts',(-14.9761401025986,-13.0835211388099,27.3053353003174));
#2820=CARTESIAN_POINT('Ctrl Pts',(-14.4681972834165,-13.6077966286017,27.3268426625229));
#2821=CARTESIAN_POINT('Ctrl Pts',(-14.2365542345923,-13.8468880544334,27.3366509140924));
#2822=CARTESIAN_POINT('Ctrl Pts',(-13.9987565607014,-14.0800275462051,27.346459970975));
#2823=CARTESIAN_POINT('Ctrl Pts',(-13.7550464499881,-14.3068378396481,27.3562695043005));
#2824=CARTESIAN_POINT('Ctrl Pts',(-13.223282731771,-14.8017269709119,27.3776734333367));
#2825=CARTESIAN_POINT('Ctrl Pts',(-12.6633681320403,-15.2664806726497,27.3990796306762));
#2826=CARTESIAN_POINT('Ctrl Pts',(-12.079368276546,-15.6988415755446,27.4204846799874));
#2827=CARTESIAN_POINT('Ctrl Pts',(-11.4941003397292,-16.1321412950852,27.4419362076375));
#2828=CARTESIAN_POINT('Ctrl Pts',(-10.8846432811758,-16.532906907532,27.4633865822683));
#2829=CARTESIAN_POINT('Ctrl Pts',(-10.2551177002878,-16.8989093617548,27.4848323652453));
#2830=CARTESIAN_POINT('Ctrl Pts',(-9.86662990535636,-17.1247738709935,27.4980668154285));
#2831=CARTESIAN_POINT('Ctrl Pts',(-9.47049997906365,-17.337400497926,27.5112995169849));
#2832=CARTESIAN_POINT('Ctrl Pts',(-9.06769956412709,-17.5362747530558,27.5245296617905));
#2833=CARTESIAN_POINT('Ctrl Pts',(-8.89770599302952,-17.6202055127454,27.5301131703427));
#2834=CARTESIAN_POINT('Ctrl Pts',(-8.72652437069292,-17.7016869473874,27.5356962235154));
#2835=CARTESIAN_POINT('Ctrl Pts',(-8.55422780291149,-17.7806808001036,27.5412787605641));
#2836=CARTESIAN_POINT('Ctrl Pts',(-8.45461144648002,-17.8263525153874,27.544506404664));
#2837=CARTESIAN_POINT('Ctrl Pts',(-8.35461554236813,-17.8711958682017,27.5477340984803));
#2838=CARTESIAN_POINT('Ctrl Pts',(-8.2542482852305,-17.9152055818821,27.5509620150547));
#2839=CARTESIAN_POINT('Ctrl Pts',(-7.58794105957328,-18.2073724803372,27.5723911563773));
#2840=CARTESIAN_POINT('Ctrl Pts',(-6.90534416015775,-18.4627592043319,27.5938275458054));
#2841=CARTESIAN_POINT('Ctrl Pts',(-6.21054390818763,-18.6790782192112,27.6152677036669));
#2842=CARTESIAN_POINT('Ctrl Pts',(-5.90424850106615,-18.7744401891338,27.6247193724916));
#2843=CARTESIAN_POINT('Ctrl Pts',(-5.59558190651655,-18.8622103124962,27.6341717736717));
#2844=CARTESIAN_POINT('Ctrl Pts',(-5.284895832485,-18.9421953839747,27.6436246090949));
#2845=CARTESIAN_POINT('Ctrl Pts',(-4.58356075024993,-19.1227517119591,27.6649632066795));
#2846=CARTESIAN_POINT('Ctrl Pts',(-3.87193417120759,-19.263633930983,27.6863040170556));
#2847=CARTESIAN_POINT('Ctrl Pts',(-3.15462527002589,-19.3647993918696,27.707643611036));
#2848=CARTESIAN_POINT('Ctrl Pts',(-2.43596168909671,-19.4661559096366,27.7290235060858));
#2849=CARTESIAN_POINT('Ctrl Pts',(-1.71159527135143,-19.5276454944931,27.7504021801411));
#2850=CARTESIAN_POINT('Ctrl Pts',(-0.986165656021157,-19.5492766447589,
27.7717761845493));
#2851=CARTESIAN_POINT('Ctrl Pts',(-0.535830591711497,-19.5627049157312,
27.7850448234997));
#2852=CARTESIAN_POINT('Ctrl Pts',(-0.0850858293747589,-19.5607738491115,
27.7983116628956));
#2853=CARTESIAN_POINT('Ctrl Pts',(0.364960344328057,-19.5434954529578,27.8115758777047));
#2854=CARTESIAN_POINT('Ctrl Pts',(0.532476342875633,-19.537064095568,27.8165130781932));
#2855=CARTESIAN_POINT('Ctrl Pts',(0.699895575772602,-19.5285064813056,27.8214499150521));
#2856=CARTESIAN_POINT('Ctrl Pts',(0.867160981104916,-19.5178234997408,27.8263863457343));
#2857=CARTESIAN_POINT('Ctrl Pts',(0.959259528860783,-19.5119413085856,27.8291044098554));
#2858=CARTESIAN_POINT('Ctrl Pts',(1.05131351735082,-19.505414671328,27.8318224120077));
#2859=CARTESIAN_POINT('Ctrl Pts',(1.14332236544055,-19.4982428450552,27.8345406095913));
#2860=CARTESIAN_POINT('Ctrl Pts',(1.86634876195569,-19.4418850075846,27.8559008227083));
#2861=CARTESIAN_POINT('Ctrl Pts',(2.58643104364053,-19.3456910377253,27.877268461705));
#2862=CARTESIAN_POINT('Ctrl Pts',(3.29893000203374,-19.2095985833716,27.8986400367765));
#2863=CARTESIAN_POINT('Ctrl Pts',(3.65828840201491,-19.140958529839,27.9094190771278));
#2864=CARTESIAN_POINT('Ctrl Pts',(4.01571759810778,-19.0621698237926,27.9201991187475));
#2865=CARTESIAN_POINT('Ctrl Pts',(4.37062217182297,-18.9732294854007,27.9309797138893));
#2866=CARTESIAN_POINT('Ctrl Pts',(5.07103962890848,-18.7977023993542,27.9522556218217));
#2867=CARTESIAN_POINT('Ctrl Pts',(5.76162306274864,-18.5826330737058,27.9735336856402));
#2868=CARTESIAN_POINT('Ctrl Pts',(6.43833634465456,-18.3301657987674,27.994810463685));
#2869=CARTESIAN_POINT('Ctrl Pts',(7.11613616890382,-18.0772931580827,28.0161214040861));
#2870=CARTESIAN_POINT('Ctrl Pts',(7.78002040919119,-17.7869028250212,28.0374310545814));
#2871=CARTESIAN_POINT('Ctrl Pts',(8.42595432399781,-17.4611965679763,28.0587359569065));
#2872=CARTESIAN_POINT('Ctrl Pts',(8.8292363580208,-17.2578452980953,28.0720374482006));
#2873=CARTESIAN_POINT('Ctrl Pts',(9.22552182012216,-17.0407287991508,28.085337088659));
#2874=CARTESIAN_POINT('Ctrl Pts',(9.61383515111466,-16.8103910200665,28.0986340366532));
#2875=CARTESIAN_POINT('Ctrl Pts',(9.749533374543,-16.7298982197542,28.103280728064));
#2876=CARTESIAN_POINT('Ctrl Pts',(9.88425809954462,-16.6477908996869,28.1079270906734));
#2877=CARTESIAN_POINT('Ctrl Pts',(10.0179678691201,-16.5640924338421,28.1125730885647));
#2878=CARTESIAN_POINT('Ctrl Pts',(10.0966754354887,-16.5148237635247,28.1153079312657));
#2879=CARTESIAN_POINT('Ctrl Pts',(10.1750335834261,-16.4650023881972,28.1180427255103));
#2880=CARTESIAN_POINT('Ctrl Pts',(10.2530409318512,-16.4146282531321,28.1207777158903));
#2881=CARTESIAN_POINT('Ctrl Pts',(10.8604564964509,-16.0223827235825,28.1420741162856));
#2882=CARTESIAN_POINT('Ctrl Pts',(11.4464732978604,-15.5966978521361,28.1633779761242));
#2883=CARTESIAN_POINT('Ctrl Pts',(12.0070198697721,-15.1397136304275,28.1846857949404));
#2884=CARTESIAN_POINT('Ctrl Pts',(12.3020647191872,-14.8991790385928,28.1959012095179));
#2885=CARTESIAN_POINT('Ctrl Pts',(12.5900534075055,-14.6499739079249,28.2071177209164));
#2886=CARTESIAN_POINT('Ctrl Pts',(12.8703947735523,-14.3924155003246,28.2183348186838));
#2887=CARTESIAN_POINT('Ctrl Pts',(13.4006267973664,-13.905274706092,28.239550611895));
#2888=CARTESIAN_POINT('Ctrl Pts',(13.9034995816853,-13.3882493789949,28.2607685027346));
#2889=CARTESIAN_POINT('Ctrl Pts',(14.3765105291191,-12.845119328037,28.2819850374509));
#2890=CARTESIAN_POINT('Ctrl Pts',(14.850147052225,-12.3012709661216,28.3032296318729));
#2891=CARTESIAN_POINT('Ctrl Pts',(15.2938421639979,-11.7312495858439,28.3244728665822));
#2892=CARTESIAN_POINT('Ctrl Pts',(15.7051242121905,-11.1388813503367,28.3457112741058));
#2893=CARTESIAN_POINT('Ctrl Pts',(15.9633187342807,-10.767004595345,28.3590443152745));
#2894=CARTESIAN_POINT('Ctrl Pts',(16.2087398717122,-10.3863213618325,28.3723754540138));
#2895=CARTESIAN_POINT('Ctrl Pts',(16.4407857565004,-9.99778243549508,28.3857038324272));
#2896=CARTESIAN_POINT('Ctrl Pts',(16.5046541738438,-9.89084080055022,28.3893723415059));
#2897=CARTESIAN_POINT('Ctrl Pts',(16.5675093646979,-9.78330405299016,28.3930406414697));
#2898=CARTESIAN_POINT('Ctrl Pts',(16.6293388879672,-9.67519204549877,28.3967087144302));
#2899=CARTESIAN_POINT('Ctrl Pts',(16.6830130601116,-9.58134007650177,28.3998929663718));
#2900=CARTESIAN_POINT('Ctrl Pts',(16.7359139212542,-9.48705542954637,28.4030770203898));
#2901=CARTESIAN_POINT('Ctrl Pts',(16.7880412583121,-9.39233627143189,28.4062613594871));
#2902=CARTESIAN_POINT('Ctrl Pts',(17.135647771948,-8.7607099850148,28.4274958417057));
#2903=CARTESIAN_POINT('Ctrl Pts',(17.4487665180394,-8.10991008446274,28.4487378565017));
#2904=CARTESIAN_POINT('Ctrl Pts',(17.7248612729271,-7.44372741400027,28.4699838933781));
#2905=CARTESIAN_POINT('Ctrl Pts',(17.8795155698187,-7.07056562560039,28.4818848470785));
#2906=CARTESIAN_POINT('Ctrl Pts',(18.0225536300826,-6.69257789069939,28.4937870627762));
#2907=CARTESIAN_POINT('Ctrl Pts',(18.153535510072,-6.31043461658976,28.5056899234782));
#2908=CARTESIAN_POINT('Ctrl Pts',(18.3863652138694,-5.63114748674926,28.5268481136938));
#2909=CARTESIAN_POINT('Ctrl Pts',(18.5810972913838,-4.93872910735448,28.5480083419696));
#2910=CARTESIAN_POINT('Ctrl Pts',(18.7373399698434,-4.23766018296797,28.5691671428398));
#2911=CARTESIAN_POINT('Ctrl Pts',(18.8937450335141,-3.5358626277975,28.5903479343491));
#2912=CARTESIAN_POINT('Ctrl Pts',(19.0115805656045,-2.82539749318054,28.6115272954842));
#2913=CARTESIAN_POINT('Ctrl Pts',(19.090504451494,-2.11076735121416,28.632701749963));
#2914=CARTESIAN_POINT('Ctrl Pts',(19.1403137724019,-1.65976013495106,28.6460650706649));
#2915=CARTESIAN_POINT('Ctrl Pts',(19.1746258190054,-1.20709412830422,28.6594264370726));
#2916=CARTESIAN_POINT('Ctrl Pts',(19.1933652389657,-0.753900120662317,28.6727849753669));
#2917=CARTESIAN_POINT('Ctrl Pts',(19.1988716485437,-0.620733148061397,28.6767102613879));
#2918=CARTESIAN_POINT('Ctrl Pts',(19.2030335329227,-0.487520574545851,28.6806353032226));
#2919=CARTESIAN_POINT('Ctrl Pts',(19.2058491172775,-0.354291053851861,28.6845600787011));
#2920=CARTESIAN_POINT('Ctrl Pts',(19.2077780982644,-0.263014366697107,28.6872489760389));
#2921=CARTESIAN_POINT('Ctrl Pts',(19.2090752535949,-0.171727333936881,28.6899378187812));
#2922=CARTESIAN_POINT('Ctrl Pts',(19.2097398725447,-0.0804304140440006,
28.6926268574866));
#2923=CARTESIAN_POINT('Ctrl Pts',(19.2149736846518,0.638524296457544,28.7138027859433));
#2924=CARTESIAN_POINT('Ctrl Pts',(19.1809734575954,1.35793720402091,28.7349862705738));
#2925=CARTESIAN_POINT('Ctrl Pts',(19.1073223641386,2.07330283133106,28.7561737909074));
#2926=CARTESIAN_POINT('Ctrl Pts',(19.064602915635,2.48823251726971,28.7684630746278));
#2927=CARTESIAN_POINT('Ctrl Pts',(19.0085447304499,2.90180030419444,28.7807537160741));
#2928=CARTESIAN_POINT('Ctrl Pts',(18.9390744385127,3.31312603624976,28.7930450282727));
#2929=CARTESIAN_POINT('Ctrl Pts',(18.819800416029,4.01933401732066,28.814148066804));
#2930=CARTESIAN_POINT('Ctrl Pts',(18.6609877383148,4.71893215747966,28.8352530825583));
#2931=CARTESIAN_POINT('Ctrl Pts',(18.4644175145853,5.40782707501602,28.8563565987312));
#2932=CARTESIAN_POINT('Ctrl Pts',(18.2676986973395,6.09724274954303,28.8774760677052));
#2933=CARTESIAN_POINT('Ctrl Pts',(18.0331656104339,6.77593813576931,28.8985940348298));
#2934=CARTESIAN_POINT('Ctrl Pts',(17.7626518057221,7.43982804175818,28.9197070154099));
#2935=CARTESIAN_POINT('Ctrl Pts',(17.5910598124442,7.86094589342223,28.9330993760166));
#2936=CARTESIAN_POINT('Ctrl Pts',(17.4049915568538,8.2761069996226,28.9464897302355));
#2937=CARTESIAN_POINT('Ctrl Pts',(17.2049240201734,8.68427480352705,28.9598771886863));
#2938=CARTESIAN_POINT('Ctrl Pts',(17.1487436093708,8.79889127394613,28.9636364838116));
#2939=CARTESIAN_POINT('Ctrl Pts',(17.091459357144,8.91295633812701,28.9673955505978));
#2940=CARTESIAN_POINT('Ctrl Pts',(17.033081916048,9.02644712944901,28.9711543693518));
#2941=CARTESIAN_POINT('Ctrl Pts',(16.9830733264909,9.12366815002123,28.9743743327616));
#2942=CARTESIAN_POINT('Ctrl Pts',(16.9322593389388,9.22047402175706,28.9775943211911));
#2943=CARTESIAN_POINT('Ctrl Pts',(16.8806425001135,9.31685716412984,28.980814556083));
#2944=CARTESIAN_POINT('Ctrl Pts',(16.5420886030699,9.94903242325608,29.0019360175456));
#2945=CARTESIAN_POINT('Ctrl Pts',(16.1690401256735,10.5629262575916,29.0230649564369));
#2946=CARTESIAN_POINT('Ctrl Pts',(15.7632685986398,11.154411744753,29.0441978420866));
#2947=CARTESIAN_POINT('Ctrl Pts',(15.5315829452202,11.4921355436183,29.0562642047911));
#2948=CARTESIAN_POINT('Ctrl Pts',(15.2892300930244,11.8225541409091,29.0683318541909));
#2949=CARTESIAN_POINT('Ctrl Pts',(15.0365468700694,12.1449021670463,29.0804001330672));
#2950=CARTESIAN_POINT('Ctrl Pts',(14.5958002151813,12.7071627420394,29.1014504168287));
#2951=CARTESIAN_POINT('Ctrl Pts',(14.1236216217797,13.2448668306071,29.122502615749));
#2952=CARTESIAN_POINT('Ctrl Pts',(13.6235048555986,13.7552874436869,29.1435532420587));
#2953=CARTESIAN_POINT('Ctrl Pts',(13.123151843551,14.265949169979,29.1646138122932));
#2954=CARTESIAN_POINT('Ctrl Pts',(12.5948350117513,14.7493010528273,29.185672808431));
#2955=CARTESIAN_POINT('Ctrl Pts',(12.0420871442543,15.2026507703344,29.2067267377579));
#2956=CARTESIAN_POINT('Ctrl Pts',(11.6897547840867,15.4916247950988,29.2201469263226));
#2957=CARTESIAN_POINT('Ctrl Pts',(11.3274966509066,15.7684096269162,29.2335650562227));
#2958=CARTESIAN_POINT('Ctrl Pts',(10.9562327634922,16.0323178126417,29.2469802228939));
#2959=CARTESIAN_POINT('Ctrl Pts',(10.8609534271524,16.1000459102105,29.2504230252257));
#2960=CARTESIAN_POINT('Ctrl Pts',(10.7650809735215,16.1669259743935,29.2538656323946));
#2961=CARTESIAN_POINT('Ctrl Pts',(10.6686309830529,16.2329464759919,29.2573080291114));
#2962=CARTESIAN_POINT('Ctrl Pts',(10.5799293184485,16.2936632097246,29.2604738803212));
#2963=CARTESIAN_POINT('Ctrl Pts',(10.4907331282123,16.353657131159,29.2636397703583));
#2964=CARTESIAN_POINT('Ctrl Pts',(10.4010483841433,16.4129227984961,29.2668058953779));
#2965=CARTESIAN_POINT('Ctrl Pts',(9.80428451708604,16.8072775930707,29.2878733470381));
#2966=CARTESIAN_POINT('Ctrl Pts',(9.18596712487226,17.1693298840301,29.308948316679));
#2967=CARTESIAN_POINT('Ctrl Pts',(8.54959600316302,17.4963183798768,29.3300272645108));
#2968=CARTESIAN_POINT('Ctrl Pts',(8.16996339065389,17.6913861519739,29.3426020903654));
#2969=CARTESIAN_POINT('Ctrl Pts',(7.78390655321011,17.8739760063597,29.3551783319867));
#2970=CARTESIAN_POINT('Ctrl Pts',(7.39217414650094,18.0435085033011,29.3677552378616));
#2971=CARTESIAN_POINT('Ctrl Pts',(6.73809205573049,18.3265797227197,29.3887551060093));
#2972=CARTESIAN_POINT('Ctrl Pts',(6.06818590416217,18.5732448820205,29.409756826065));
#2973=CARTESIAN_POINT('Ctrl Pts',(5.38679737094648,18.7827804971185,29.4307568996655));
#2974=CARTESIAN_POINT('Ctrl Pts',(4.70528029485618,18.9923556407806,29.4517609348968));
#2975=CARTESIAN_POINT('Ctrl Pts',(4.0122774445793,19.1647870783751,29.4727633230516));
#2976=CARTESIAN_POINT('Ctrl Pts',(3.31214435449738,19.2994010402592,29.4937605637863));
#2977=CARTESIAN_POINT('Ctrl Pts',(2.86377242041881,19.3856091102662,29.5072073977839));
#2978=CARTESIAN_POINT('Ctrl Pts',(2.41247638965614,19.4563083272746,29.5206521206989));
#2979=CARTESIAN_POINT('Ctrl Pts',(1.95939997747519,19.5113329554362,29.5340938131743));
#2980=CARTESIAN_POINT('Ctrl Pts',(1.85159146119673,19.5244259423174,29.5372922337565));
#2981=CARTESIAN_POINT('Ctrl Pts',(1.7436821353821,19.5366314873346,29.5404904827579));
#2982=CARTESIAN_POINT('Ctrl Pts',(1.635687395059,19.5479474325926,29.5436885477924));
#2983=CARTESIAN_POINT('Ctrl Pts',(1.53275924019376,19.5587324889989,29.5467365752442));
#2984=CARTESIAN_POINT('Ctrl Pts',(1.42974524774458,19.5687103479306,29.5497846799123));
#2985=CARTESIAN_POINT('Ctrl Pts',(1.32665409773181,19.5778791134803,29.5528329871475));
#2986=CARTESIAN_POINT('Ctrl Pts',(0.615915891048096,19.6410910573133,29.5738488397934));
#2987=CARTESIAN_POINT('Ctrl Pts',(-0.0984210702553093,19.665834562772,29.5948722475753));
#2988=CARTESIAN_POINT('Ctrl Pts',(-0.81199463280012,19.6513579265831,29.6158996619293));
#2989=CARTESIAN_POINT('Ctrl Pts',(-1.25549503077199,19.6423604044661,29.6289686251362));
#2990=CARTESIAN_POINT('Ctrl Pts',(-1.69870014094564,19.6182136133106,29.6420391360313));
#2991=CARTESIAN_POINT('Ctrl Pts',(-2.14056070394398,19.5787470248591,29.6551103426561));
#2992=CARTESIAN_POINT('Ctrl Pts',(-2.84881602749779,19.5154862957647,29.6760620918108));
#2993=CARTESIAN_POINT('Ctrl Pts',(-3.55361625178665,19.4128622319039,29.697015628481));
#2994=CARTESIAN_POINT('Ctrl Pts',(-4.25082829766749,19.272302172225,29.7179674440795));
#2995=CARTESIAN_POINT('Ctrl Pts',(-4.94797392293725,19.1317555031423,29.738917263682));
#2996=CARTESIAN_POINT('Ctrl Pts',(-5.63753192005268,18.9532803828596,29.7598653625409));
#2997=CARTESIAN_POINT('Ctrl Pts',(-6.31538442962732,18.7383531618591,29.7808082330717));
#2998=CARTESIAN_POINT('Ctrl Pts',(-6.75143950330141,18.6000928414145,29.7942805516414));
#2999=CARTESIAN_POINT('Ctrl Pts',(-7.18265092418187,18.4467488711181,29.8077507066204));
#3000=CARTESIAN_POINT('Ctrl Pts',(-7.6079281837632,18.2787241446662,29.8212177642675));
#3001=CARTESIAN_POINT('Ctrl Pts',(-7.70378832785601,18.2408503244091,29.8242533229707));
#3002=CARTESIAN_POINT('Ctrl Pts',(-7.7993469915644,18.2022306342725,29.8272887243046));
#3003=CARTESIAN_POINT('Ctrl Pts',(-7.8945917268485,18.1628697391978,29.8303239575759));
#3004=CARTESIAN_POINT('Ctrl Pts',(-7.98470028174202,18.1256314250389,29.8331955124499));
#3005=CARTESIAN_POINT('Ctrl Pts',(-8.07453712302025,18.0877258622959,29.8360672122497));
#3006=CARTESIAN_POINT('Ctrl Pts',(-8.16409184800009,18.0491564726705,29.8389390576414));
#3007=CARTESIAN_POINT('Ctrl Pts',(-8.81790902150845,17.7675707795147,29.8599056994041));
#3008=CARTESIAN_POINT('Ctrl Pts',(-9.45668292974756,17.4506004249625,29.8808799276064));
#3009=CARTESIAN_POINT('Ctrl Pts',(-10.0762495930265,17.0996563909649,29.9018581852385));
#3010=CARTESIAN_POINT('Ctrl Pts',(-10.4759710698864,16.8732402910052,29.9153925805178));
#3011=CARTESIAN_POINT('Ctrl Pts',(-10.8676979155995,16.6326842277008,29.9289286529878));
#3012=CARTESIAN_POINT('Ctrl Pts',(-11.2503153518106,16.3783780925878,29.9424654474506));
#3013=CARTESIAN_POINT('Ctrl Pts',(-11.8412196749075,15.9856343741717,29.9633713174186));
#3014=CARTESIAN_POINT('Ctrl Pts',(-12.4103954712127,15.5600935428864,29.9842789094046));
#3015=CARTESIAN_POINT('Ctrl Pts',(-12.954910854843,15.1049625092583,30.0051847049644));
#3016=CARTESIAN_POINT('Ctrl Pts',(-13.4426438640592,14.6972927991041,30.0239104322533));
#3017=CARTESIAN_POINT('Ctrl Pts',(-13.9105915347051,14.26588344621,30.0426347182457));
#3018=CARTESIAN_POINT('Ctrl Pts',(-14.3566712317009,13.8130642806207,30.0613550344201));
#3019=CARTESIAN_POINT('Ctrl Pts',(-14.6912310044476,13.4734499064287,30.075395271551));
#3020=CARTESIAN_POINT('Ctrl Pts',(-15.013490484554,13.1217930340062,30.0894332756592));
#3021=CARTESIAN_POINT('Ctrl Pts',(-15.3225815009595,12.75908318794,30.1034679800249));
#3022=CARTESIAN_POINT('Ctrl Pts',(-15.4142150681375,12.6515537054202,30.1076287286622));
#3023=CARTESIAN_POINT('Ctrl Pts',(-15.5046913325689,12.5430528155183,30.1117891872872));
#3024=CARTESIAN_POINT('Ctrl Pts',(-15.5939878439711,12.4336063753223,30.1159493281055));
#3025=CARTESIAN_POINT('Ctrl Pts',(-15.6576120643459,12.3556252277846,30.1189134496828));
#3026=CARTESIAN_POINT('Ctrl Pts',(-15.7206430238029,12.2771571535209,30.1218776727646));
#3027=CARTESIAN_POINT('Ctrl Pts',(-15.7830741946535,12.1982087970152,30.1248420787278));
#3028=CARTESIAN_POINT('Ctrl Pts',(-16.223645213922,11.6410775207411,30.1457616184217));
#3029=CARTESIAN_POINT('Ctrl Pts',(-16.634312360196,11.0600637311046,30.1666887858505));
#3030=CARTESIAN_POINT('Ctrl Pts',(-17.012108564956,10.4583731081558,30.1876200159703));
#3031=CARTESIAN_POINT('Ctrl Pts',(-17.265980121093,10.0540489438671,30.2016853874467));
#3032=CARTESIAN_POINT('Ctrl Pts',(-17.5050091604092,9.64038894223206,30.2157525934611));
#3033=CARTESIAN_POINT('Ctrl Pts',(-17.7283048199723,9.21837505506453,30.229820552245));
#3034=CARTESIAN_POINT('Ctrl Pts',(-18.0594428540342,8.59254628070795,30.2506827410761));
#3035=CARTESIAN_POINT('Ctrl Pts',(-18.3559782484426,7.94834517397163,30.2715465853707));
#3036=CARTESIAN_POINT('Ctrl Pts',(-18.6168718646007,7.28996398358354,30.2924085571934));
#3037=CARTESIAN_POINT('Ctrl Pts',(-18.8511869013856,6.69865548352867,30.3111452122601));
#3038=CARTESIAN_POINT('Ctrl Pts',(-19.0567527596145,6.09590976144978,30.3298803569381));
#3039=CARTESIAN_POINT('Ctrl Pts',(-19.232850418712,5.48477441289687,30.3486114354046));
#3040=CARTESIAN_POINT('Ctrl Pts',(-19.3649236630351,5.02642290148219,30.3626597442545));
#3041=CARTESIAN_POINT('Ctrl Pts',(-19.4804216908117,4.56335247305238,30.3767057658604));
#3042=CARTESIAN_POINT('Ctrl Pts',(-19.5790536522077,4.09684964598992,30.3907484219846));
#3043=CARTESIAN_POINT('Ctrl Pts',(-19.6041792133091,3.97801245448054,30.3943256560726));
#3044=CARTESIAN_POINT('Ctrl Pts',(-19.6282103445837,3.8589525222657,30.3979026717653));
#3045=CARTESIAN_POINT('Ctrl Pts',(-19.6511423531741,3.73969110639092,30.4014794512384));
#3046=CARTESIAN_POINT('Ctrl Pts',(-19.6709652392927,3.63659915716582,30.4045712908341));
#3047=CARTESIAN_POINT('Ctrl Pts',(-19.6899683114681,3.53334917368322,30.4076631784402));
#3048=CARTESIAN_POINT('Ctrl Pts',(-19.708149236743,3.42994837059069,30.410755294847));
#3049=CARTESIAN_POINT('Ctrl Pts',(-19.8308876724666,2.73189518395341,30.4316300041983));
#3050=CARTESIAN_POINT('Ctrl Pts',(-19.9161348166516,2.02705865386992,30.4525123806338));
#3051=CARTESIAN_POINT('Ctrl Pts',(-19.9628190590531,1.31964548380754,30.4733988514242));
#3052=CARTESIAN_POINT('Ctrl Pts',(-19.9954313028425,0.825467371983812,30.4879895278983));
#3053=CARTESIAN_POINT('Ctrl Pts',(-20.0092257857795,0.330032432609228,30.5025822024217));
#3054=CARTESIAN_POINT('Ctrl Pts',(-20.0038517002806,-0.165221134159921,
30.5171756570395));
#3055=CARTESIAN_POINT('Ctrl Pts',(-19.9961844159771,-0.871806449843773,
30.5379963465406));
#3056=CARTESIAN_POINT('Ctrl Pts',(-19.9494969674942,-1.57802209514563,30.5588186239345));
#3057=CARTESIAN_POINT('Ctrl Pts',(-19.8648713097587,-2.27971209325351,30.5796389521627));
#3058=CARTESIAN_POINT('Ctrl Pts',(-19.7886727118154,-2.91152749625825,30.5983859830535));
#3059=CARTESIAN_POINT('Ctrl Pts',(-19.6817163212586,-3.53967320095479,30.6171314336477));
#3060=CARTESIAN_POINT('Ctrl Pts',(-19.5448269928085,-4.16112232532515,30.6358727218221));
#3061=CARTESIAN_POINT('Ctrl Pts',(-19.4421599964709,-4.62720916860292,30.649928687953));
#3062=CARTESIAN_POINT('Ctrl Pts',(-19.3226564149992,-5.08952927861471,30.6639823127226));
#3063=CARTESIAN_POINT('Ctrl Pts',(-19.1866757086792,-5.54681102764339,30.6780325067979));
#3064=CARTESIAN_POINT('Ctrl Pts',(-19.1563610221827,-5.64875455505621,30.6811647690146));
#3065=CARTESIAN_POINT('Ctrl Pts',(-19.1252274689846,-5.75044770180772,30.6842968607277));
#3066=CARTESIAN_POINT('Ctrl Pts',(-19.0932790953704,-5.8518764209361,30.6874287698676));
#3067=CARTESIAN_POINT('Ctrl Pts',(-19.0616306213013,-5.95235302816356,30.6905312797606));
#3068=CARTESIAN_POINT('Ctrl Pts',(-19.0291803500322,-6.05257726609916,30.6936338298632));
#3069=CARTESIAN_POINT('Ctrl Pts',(-18.9959295692832,-6.15254202905373,30.6967366158247));
#3070=CARTESIAN_POINT('Ctrl Pts',(-18.7726843465972,-6.82370388642381,30.7175686723154));
#3071=CARTESIAN_POINT('Ctrl Pts',(-18.5133795955998,-7.48307394333451,30.7384084300318));
#3072=CARTESIAN_POINT('Ctrl Pts',(-18.2190742378651,-8.12646867725415,30.7592523088705));
#3073=CARTESIAN_POINT('Ctrl Pts',(-18.0059951533145,-8.59229084904027,30.7743434191909));
#3074=CARTESIAN_POINT('Ctrl Pts',(-17.7745703835622,-9.04973890674157,30.7894366897453));
#3075=CARTESIAN_POINT('Ctrl Pts',(-17.5252184368595,-9.4972288598627,30.8045307618339));
#3076=CARTESIAN_POINT('Ctrl Pts',(-17.1819154042703,-10.1133245430574,30.8253119941069));
#3077=CARTESIAN_POINT('Ctrl Pts',(-16.8046293193663,-10.7105429104151,30.8460947457088));
#3078=CARTESIAN_POINT('Ctrl Pts',(-16.3962789291201,-11.2857656089349,30.8668754708076));
#3079=CARTESIAN_POINT('Ctrl Pts',(-16.0276977874644,-11.8049673630924,30.8856323608812));
#3080=CARTESIAN_POINT('Ctrl Pts',(-15.6338093588168,-12.3062490768946,30.9043875999531));
#3081=CARTESIAN_POINT('Ctrl Pts',(-15.2167875346186,-12.7873408413967,30.9231385805576));
#3082=CARTESIAN_POINT('Ctrl Pts',(-14.9040211664699,-13.1481596647733,30.9372018160111));
#3083=CARTESIAN_POINT('Ctrl Pts',(-14.5782428317562,-13.4976220597803,30.9512626560766));
#3084=CARTESIAN_POINT('Ctrl Pts',(-14.2403772276927,-13.8347807093173,30.9653200007299));
#3085=CARTESIAN_POINT('Ctrl Pts',(-14.1727344927278,-13.9022819077152,30.9681343660493));
#3086=CARTESIAN_POINT('Ctrl Pts',(-14.1046072881109,-13.9692899732228,30.9709485912639));
#3087=CARTESIAN_POINT('Ctrl Pts',(-14.0360030598732,-14.0357973523968,30.9737626675464));
#3088=CARTESIAN_POINT('Ctrl Pts',(-13.9628129905239,-14.1067504090674,30.9767648504084));
#3089=CARTESIAN_POINT('Ctrl Pts',(-13.8890740561092,-14.1771393955217,30.9797671079545));
#3090=CARTESIAN_POINT('Ctrl Pts',(-13.8147914555171,-14.2469581515039,30.9827695724604));
#3091=CARTESIAN_POINT('Ctrl Pts',(-13.3003915929961,-14.730446319559,31.0035613503029));
#3092=CARTESIAN_POINT('Ctrl Pts',(-12.7599704302213,-15.1865352577439,31.0243608591178));
#3093=CARTESIAN_POINT('Ctrl Pts',(-12.1964382471438,-15.6120712030675,31.0451645117863));
#3094=CARTESIAN_POINT('Ctrl Pts',(-11.7746227425251,-15.9305936670904,31.0607364764616));
#3095=CARTESIAN_POINT('Ctrl Pts',(-11.3398595723656,-16.2319982422744,31.0763107628686));
#3096=CARTESIAN_POINT('Ctrl Pts',(-10.8933836650073,-16.5149748374177,31.0918858666284));
#3097=CARTESIAN_POINT('Ctrl Pts',(-10.2987354496807,-16.8918630961296,31.1126298922335));
#3098=CARTESIAN_POINT('Ctrl Pts',(-9.68330963612032,-17.2360603827923,31.1333753677243));
#3099=CARTESIAN_POINT('Ctrl Pts',(-9.05113879484003,-17.5462268492692,31.1541187388874));
#3100=CARTESIAN_POINT('Ctrl Pts',(-8.47922445872003,-17.8268292389691,31.1728849181746));
#3101=CARTESIAN_POINT('Ctrl Pts',(-7.89360599161334,-18.0795794351044,31.1916493751713));
#3102=CARTESIAN_POINT('Ctrl Pts',(-7.29728241371273,-18.3035192295385,31.2104094781975));
#3103=CARTESIAN_POINT('Ctrl Pts',(-6.8500397302873,-18.4714740753641,31.2244795554671));
#3104=CARTESIAN_POINT('Ctrl Pts',(-6.39677572294062,-18.6232237158508,31.2385471836284));
#3105=CARTESIAN_POINT('Ctrl Pts',(-5.93875733346039,-18.7583767157605,31.2526112524414));
#3106=CARTESIAN_POINT('Ctrl Pts',(-5.84322630546512,-18.7865662062145,31.255544660755));
#3107=CARTESIAN_POINT('Ctrl Pts',(-5.74749039106828,-18.8140331860512,31.2584778547823));
#3108=CARTESIAN_POINT('Ctrl Pts',(-5.65155487519831,-18.840775891589,31.2614110142648));
#3109=CARTESIAN_POINT('Ctrl Pts',(-4.97299159372317,-19.0299302194801,31.2821575991501));
#3110=CARTESIAN_POINT('Ctrl Pts',(-4.28411561112364,-19.182934892094,31.3029123662529));
#3111=CARTESIAN_POINT('Ctrl Pts',(-3.58896182529446,-19.2984095703412,31.3236717242444));
#3112=CARTESIAN_POINT('Ctrl Pts',(-2.96878649554973,-19.4014292878757,31.3421920027067));
#3113=CARTESIAN_POINT('Ctrl Pts',(-2.34361543474146,-19.4745787381148,31.3607159351304));
#3114=CARTESIAN_POINT('Ctrl Pts',(-1.71632669709586,-19.516910288946,31.3792409714229));
#3115=CARTESIAN_POINT('Ctrl Pts',(-1.01509979742933,-19.5642314352795,31.3999495430678));
#3116=CARTESIAN_POINT('Ctrl Pts',(-0.311227244290633,-19.5730405264526,
31.4206594941426));
#3117=CARTESIAN_POINT('Ctrl Pts',(0.391128377409511,-19.5440816674911,31.4413672623581));
#3118=CARTESIAN_POINT('Ctrl Pts',(1.02793019046071,-19.5178256608175,31.4601422873404));
#3119=CARTESIAN_POINT('Ctrl Pts',(1.6634844426512,-19.4605235259991,31.4789155179187));
#3120=CARTESIAN_POINT('Ctrl Pts',(2.29469344953478,-19.3727661678753,31.4976842990545));
#3121=CARTESIAN_POINT('Ctrl Pts',(2.76810020469745,-19.3069481492824,31.5117608849063));
#3122=CARTESIAN_POINT('Ctrl Pts',(3.23906280560848,-19.2239997847937,31.5258349679467));
#3123=CARTESIAN_POINT('Ctrl Pts',(3.70627909201498,-19.1241825494042,31.5399054280811));
#3124=CARTESIAN_POINT('Ctrl Pts',(3.84590103924397,-19.0943533735437,31.5441102152418));
#3125=CARTESIAN_POINT('Ctrl Pts',(3.98518242801411,-19.0630193510201,31.5483144954755));
#3126=CARTESIAN_POINT('Ctrl Pts',(4.12412215956013,-19.03017935174,31.5525192566893));
#3127=CARTESIAN_POINT('Ctrl Pts',(4.80862956752397,-18.8683881741222,31.5732346429042));
#3128=CARTESIAN_POINT('Ctrl Pts',(5.48471898859743,-18.6700632994566,31.5939579485575));
#3129=CARTESIAN_POINT('Ctrl Pts',(6.14820475658908,-18.4359177910763,31.6146855741887));
#3130=CARTESIAN_POINT('Ctrl Pts',(6.70201119045973,-18.2404783479735,31.6319867628308));
#3131=CARTESIAN_POINT('Ctrl Pts',(7.24703613442182,-18.0200832694612,31.6492909612498));
#3132=CARTESIAN_POINT('Ctrl Pts',(7.78084911897764,-17.7751747851366,31.6665960762173));
#3133=CARTESIAN_POINT('Ctrl Pts',(8.41862850384135,-17.4825674732137,31.6872715672568));
#3134=CARTESIAN_POINT('Ctrl Pts',(9.04040214356468,-17.1549673660733,31.707948366629));
#3135=CARTESIAN_POINT('Ctrl Pts',(9.64288269498731,-16.795003413576,31.7286229043963));
#3136=CARTESIAN_POINT('Ctrl Pts',(10.1902494372412,-16.4679682992607,31.7474061735965));
#3137=CARTESIAN_POINT('Ctrl Pts',(10.7216912747171,-16.1142206053011,31.7661875760411));
#3138=CARTESIAN_POINT('Ctrl Pts',(11.2347647876587,-15.7357615796563,31.7849644346167));
#3139=CARTESIAN_POINT('Ctrl Pts',(11.6195699223649,-15.4519173104227,31.7990470785485));
#3140=CARTESIAN_POINT('Ctrl Pts',(11.9940432625015,-15.1541735292643,31.8131271665539));
#3141=CARTESIAN_POINT('Ctrl Pts',(12.3571640338183,-14.8433830390881,31.827203569226));
#3142=CARTESIAN_POINT('Ctrl Pts',(12.4537199911554,-14.7607420125189,31.8309465678183));
#3143=CARTESIAN_POINT('Ctrl Pts',(12.5494703611155,-14.6771812953614,31.8346891870896));
#3144=CARTESIAN_POINT('Ctrl Pts',(12.6444164405704,-14.5926984721328,31.8384322166216));
#3145=CARTESIAN_POINT('Ctrl Pts',(13.1690188325766,-14.1259083592221,31.8591134522992));
#3146=CARTESIAN_POINT('Ctrl Pts',(13.6689458846405,-13.6310630099777,31.8798026401462));
#3147=CARTESIAN_POINT('Ctrl Pts',(14.1408750959803,-13.1107735558326,31.9004961747259));
#3148=CARTESIAN_POINT('Ctrl Pts',(14.547177576318,-12.6628358341718,31.9183120552111));
#3149=CARTESIAN_POINT('Ctrl Pts',(14.9327276338504,-12.1960395447222,31.9361311575675));
#3150=CARTESIAN_POINT('Ctrl Pts',(15.2954232295425,-11.712075991364,31.9539511810118));
#3151=CARTESIAN_POINT('Ctrl Pts',(15.7156015770776,-11.1514102194809,31.9745954570735));
#3152=CARTESIAN_POINT('Ctrl Pts',(16.1051057317692,-10.5677042095265,31.9952409693213));
#3153=CARTESIAN_POINT('Ctrl Pts',(16.4623092082979,-9.96482062704728,32.0158841405005));
#3154=CARTESIAN_POINT('Ctrl Pts',(16.7874639453841,-9.41602850816979,32.0346751807295));
#3155=CARTESIAN_POINT('Ctrl Pts',(17.0858543938826,-8.85134659717393,32.0534642811316));
#3156=CARTESIAN_POINT('Ctrl Pts',(17.3562873938806,-8.27370414823383,32.0722487435133));
#3157=CARTESIAN_POINT('Ctrl Pts',(17.562508346567,-7.83321805321813,32.0865729928767));
#3158=CARTESIAN_POINT('Ctrl Pts',(17.7524728011692,-7.38519582919579,32.1008945452531));
#3159=CARTESIAN_POINT('Ctrl Pts',(17.9256654675964,-6.93093920657826,32.1152122041984));
#3160=CARTESIAN_POINT('Ctrl Pts',(17.9616363246977,-6.83659341009289,32.1181858778219));
#3161=CARTESIAN_POINT('Ctrl Pts',(17.9968835403591,-6.74197947897358,32.1211593594807));
#3162=CARTESIAN_POINT('Ctrl Pts',(18.03140796231,-6.64709362687835,32.1241331204607));
#3163=CARTESIAN_POINT('Ctrl Pts',(18.2711240614399,-5.98826532385166,32.1447810659323));
#3164=CARTESIAN_POINT('Ctrl Pts',(18.4759230659568,-5.31649826242005,32.1654370078351));
#3165=CARTESIAN_POINT('Ctrl Pts',(18.6441383534406,-4.63565427452734,32.186097334986));
#3166=CARTESIAN_POINT('Ctrl Pts',(18.7939530725488,-4.02928577896143,32.2044976905964));
#3167=CARTESIAN_POINT('Ctrl Pts',(18.9147502941976,-3.41571843733121,32.2229015245484));
#3168=CARTESIAN_POINT('Ctrl Pts',(19.0053840603447,-2.79769537997899,32.2413062858062));
#3169=CARTESIAN_POINT('Ctrl Pts',(19.1068973362833,-2.10548597696723,32.2619203205923));
#3170=CARTESIAN_POINT('Ctrl Pts',(19.1705699315801,-1.40768752953952,32.2825355186701));
#3171=CARTESIAN_POINT('Ctrl Pts',(19.1968149488723,-0.708453168832426,32.3031482956517));
#3172=CARTESIAN_POINT('Ctrl Pts',(19.2207500407709,-0.0707611263434368,
32.3219468624748));
#3173=CARTESIAN_POINT('Ctrl Pts',(19.2135565880682,0.568124550424736,32.340743415627));
#3174=CARTESIAN_POINT('Ctrl Pts',(19.1755852791542,1.20505596493466,32.359535236293));
#3175=CARTESIAN_POINT('Ctrl Pts',(19.1452826889982,1.71335215390917,32.3745318444219));
#3176=CARTESIAN_POINT('Ctrl Pts',(19.0953794133999,2.22040367410745,32.3895254385892));
#3177=CARTESIAN_POINT('Ctrl Pts',(19.0260695471952,2.72461554497512,32.4045146369723));
#3178=CARTESIAN_POINT('Ctrl Pts',(19.0131509744206,2.81859491767207,32.4073084535059));
#3179=CARTESIAN_POINT('Ctrl Pts',(18.9995568393858,2.91248585974544,32.4101024206181));
#3180=CARTESIAN_POINT('Ctrl Pts',(18.9852879907701,3.00627813548731,32.4128965333554));
#3181=CARTESIAN_POINT('Ctrl Pts',(18.8799710235001,3.69854969155538,32.4335196044684));
#3182=CARTESIAN_POINT('Ctrl Pts',(18.7378932265301,4.38544405680085,32.4541505355931));
#3183=CARTESIAN_POINT('Ctrl Pts',(18.5594334551263,5.06278693518894,32.4747857099023));
#3184=CARTESIAN_POINT('Ctrl Pts',(18.4041428387692,5.65219143931057,32.4927418515689));
#3185=CARTESIAN_POINT('Ctrl Pts',(18.2213047001302,6.23436303326205,32.5107012061686));
#3186=CARTESIAN_POINT('Ctrl Pts',(18.0112007171546,6.80655318599236,32.5286613906007));
#3187=CARTESIAN_POINT('Ctrl Pts',(17.770337542623,7.46251189115573,32.5492509433364));
#3188=CARTESIAN_POINT('Ctrl Pts',(17.4936399032996,8.10535161228245,32.569841586665));
#3189=CARTESIAN_POINT('Ctrl Pts',(17.1834455534898,8.73163192866721,32.5904297301207));
#3190=CARTESIAN_POINT('Ctrl Pts',(16.9001228252418,9.30365862094906,32.6092343568878));
#3191=CARTESIAN_POINT('Ctrl Pts',(16.5888564321922,9.86187041883548,32.6280368981416));
#3192=CARTESIAN_POINT('Ctrl Pts',(16.2514595156248,10.4036658732052,32.6468346180253));
#3193=CARTESIAN_POINT('Ctrl Pts',(16.1112846541762,10.6287601139067,32.6546443153012));
#3194=CARTESIAN_POINT('Ctrl Pts',(15.9665998158573,10.8510210540016,32.6624531803757));
#3195=CARTESIAN_POINT('Ctrl Pts',(15.8175363452099,11.070263432096,32.6702610170569));
#3196=CARTESIAN_POINT('Ctrl Pts',(15.7024403324677,11.2395465128747,32.6762896628831));
#3197=CARTESIAN_POINT('Ctrl Pts',(15.5847338781136,11.4070299996431,32.6823176956008));
#3198=CARTESIAN_POINT('Ctrl Pts',(15.4644777254388,11.5726289709054,32.6883450248977));
#3199=CARTESIAN_POINT('Ctrl Pts',(15.4088937238665,11.6491710294553,32.6911309370832));
#3200=CARTESIAN_POINT('Ctrl Pts',(15.3527641158268,11.7253118052819,32.6939167458688));
#3201=CARTESIAN_POINT('Ctrl Pts',(15.2960874670754,11.8010524877401,32.6967027989982));
#3202=CARTESIAN_POINT('Ctrl Pts',(14.8772961069503,12.360710550139,32.7172893192875));
#3203=CARTESIAN_POINT('Ctrl Pts',(14.4287385424911,12.8983753974139,32.737883852462));
#3204=CARTESIAN_POINT('Ctrl Pts',(13.9527258930581,13.410576043926,32.7584827761414));
#3205=CARTESIAN_POINT('Ctrl Pts',(13.5096163978494,13.8873721336767,32.7776578520228));
#3206=CARTESIAN_POINT('Ctrl Pts',(13.0427170083794,14.3421023027474,32.7968367324218));
#3207=CARTESIAN_POINT('Ctrl Pts',(12.5539265883002,14.7719878979147,32.8160164953951));
#3208=CARTESIAN_POINT('Ctrl Pts',(12.0300245471414,15.2327537630404,32.8365740115777));
#3209=CARTESIAN_POINT('Ctrl Pts',(11.4809736624501,15.664976487274,32.857132541686));
#3210=CARTESIAN_POINT('Ctrl Pts',(10.9104541484673,16.0667575354734,32.8776884877797));
#3211=CARTESIAN_POINT('Ctrl Pts',(10.3883198647139,16.4344639060458,32.8965011031722));
#3212=CARTESIAN_POINT('Ctrl Pts',(9.8482049050585,16.7766733060896,32.91531155426));
#3213=CARTESIAN_POINT('Ctrl Pts',(9.29294870885976,17.0919635652397,32.9341170830761));
#3214=CARTESIAN_POINT('Ctrl Pts',(9.05805314169382,17.225343948479,32.9420725735098));
#3215=CARTESIAN_POINT('Ctrl Pts',(8.82044802186147,17.3539072193324,32.9500271830398));
#3216=CARTESIAN_POINT('Ctrl Pts',(8.5803488957286,17.4775476012932,32.9579807028649));
#3217=CARTESIAN_POINT('Ctrl Pts',(8.4481474123339,17.545625491313,32.9623600070965));
#3218=CARTESIAN_POINT('Ctrl Pts',(8.31518981648541,17.6122109115227,32.9667389809583));
#3219=CARTESIAN_POINT('Ctrl Pts',(8.18151211598212,17.6772863593304,32.9711175895947));
#3220=CARTESIAN_POINT('Ctrl Pts',(8.06639592910883,17.7333259035662,32.9748882164692));
#3221=CARTESIAN_POINT('Ctrl Pts',(7.95074978345388,17.7882439256459,32.978658442342));
#3222=CARTESIAN_POINT('Ctrl Pts',(7.83457054590585,17.8420410884337,32.9824290891169));
#3223=CARTESIAN_POINT('Ctrl Pts',(7.20072764038374,18.1355440472237,33.0030007313306));
#3224=CARTESIAN_POINT('Ctrl Pts',(6.55115019862201,18.3956123893938,33.0235804219244));
#3225=CARTESIAN_POINT('Ctrl Pts',(5.88951756641293,18.6203023102458,33.0441645360109));
#3226=CARTESIAN_POINT('Ctrl Pts',(5.25525223639279,18.8356983168267,33.0638972234248));
#3227=CARTESIAN_POINT('Ctrl Pts',(4.60990926408128,19.0185820126909,33.0836339759593));
#3228=CARTESIAN_POINT('Ctrl Pts',(3.95675264807452,19.1672798401013,33.1033716001896));
#3229=CARTESIAN_POINT('Ctrl Pts',(3.27686931449616,19.3220622798991,33.12391687437));
#3230=CARTESIAN_POINT('Ctrl Pts',(2.58852052630967,19.4398032925091,33.1444630930442));
#3231=CARTESIAN_POINT('Ctrl Pts',(1.89583945482256,19.5205914440221,33.1650066545094));
#3232=CARTESIAN_POINT('Ctrl Pts',(1.26142244182763,19.5945841946226,33.18382221832));
#3233=CARTESIAN_POINT('Ctrl Pts',(0.623371998897447,19.6375797316849,33.2026355531376));
#3234=CARTESIAN_POINT('Ctrl Pts',(-0.0151361607634479,19.6496841144903,
33.221443891814));
#3235=CARTESIAN_POINT('Ctrl Pts',(-0.281084626197771,19.6547257760312,33.2292778540473));
#3236=CARTESIAN_POINT('Ctrl Pts',(-0.5471125509332,19.6544087166878,33.2371109495246));
#3237=CARTESIAN_POINT('Ctrl Pts',(-0.81299084368926,19.648742449137,33.2449429782943));
#3238=CARTESIAN_POINT('Ctrl Pts',(-0.960413046587762,19.6456006595765,33.2492856229022));
#3239=CARTESIAN_POINT('Ctrl Pts',(-1.10778925216295,19.6408143299857,33.2536279395618));
#3240=CARTESIAN_POINT('Ctrl Pts',(-1.25508045711614,19.6343852254366,33.2579698941878));
#3241=CARTESIAN_POINT('Ctrl Pts',(-1.37461404420666,19.6291677114052,33.2614935900636));
#3242=CARTESIAN_POINT('Ctrl Pts',(-1.49408872864569,19.6228685335612,33.2650169611243));
#3243=CARTESIAN_POINT('Ctrl Pts',(-1.61350838487751,19.6154868680874,33.2685407185472));
#3244=CARTESIAN_POINT('Ctrl Pts',(-2.30937528491973,19.5724733740569,33.2890739057269));
#3245=CARTESIAN_POINT('Ctrl Pts',(-3.00320292854223,19.4927055581089,33.3096151565144));
#3246=CARTESIAN_POINT('Ctrl Pts',(-3.6908527783861,19.3762304175751,33.3301608390247));
#3247=CARTESIAN_POINT('Ctrl Pts',(-4.36644731169586,19.2617972242443,33.3503463313798));
#3248=CARTESIAN_POINT('Ctrl Pts',(-5.03607786772671,19.1119326346582,33.370536101433));
#3249=CARTESIAN_POINT('Ctrl Pts',(-5.69581835378273,18.9267301971797,33.390726704984));
#3250=CARTESIAN_POINT('Ctrl Pts',(-6.36597699588032,18.7386031735439,33.4112361442936));
#3251=CARTESIAN_POINT('Ctrl Pts',(-7.02592984087674,18.5140134620379,33.4317464436328));
#3252=CARTESIAN_POINT('Ctrl Pts',(-7.6721053003068,18.2550019427909,33.452253993046));
#3253=CARTESIAN_POINT('Ctrl Pts',(-8.26524974773002,18.0172472552397,33.4710785071731));
#3254=CARTESIAN_POINT('Ctrl Pts',(-8.84678507739032,17.7504896997864,33.4899007042202));
#3255=CARTESIAN_POINT('Ctrl Pts',(-9.41396705818617,17.4563415180159,33.5087177920814));
#3256=CARTESIAN_POINT('Ctrl Pts',(-9.64088782298076,17.3386573661381,33.5162462187825));
#3257=CARTESIAN_POINT('Ctrl Pts',(-9.86551132198978,17.2165891954855,33.5237738276682));
#3258=CARTESIAN_POINT('Ctrl Pts',(-10.087662894441,17.0902415280704,33.5313004399302));
#3259=CARTESIAN_POINT('Ctrl Pts',(-10.2438493241578,17.0014112269437,33.5365921184185));
#3260=CARTESIAN_POINT('Ctrl Pts',(-10.3988139019762,16.9104655989793,33.5418833042788));
#3261=CARTESIAN_POINT('Ctrl Pts',(-10.5524961449929,16.8174411641389,33.5471739353715));
#3262=CARTESIAN_POINT('Ctrl Pts',(-10.6286809708383,16.7713262049311,33.5497966574278));
#3263=CARTESIAN_POINT('Ctrl Pts',(-10.70455366395,16.7246986168592,33.5524193455717));
#3264=CARTESIAN_POINT('Ctrl Pts',(-10.7801138301877,16.6775582241838,33.5550422383832));
#3265=CARTESIAN_POINT('Ctrl Pts',(-11.3711442801895,16.3088268028078,33.57555846533));
#3266=CARTESIAN_POINT('Ctrl Pts',(-11.9429221732252,15.9087943202863,33.5960827522339));
#3267=CARTESIAN_POINT('Ctrl Pts',(-12.4918416853475,15.4794721855983,33.616611464008));
#3268=CARTESIAN_POINT('Ctrl Pts',(-13.0396435272769,15.0510242055769,33.6370983767046));
#3269=CARTESIAN_POINT('Ctrl Pts',(-13.5646791718582,14.5934062074667,33.6575896962705));
#3270=CARTESIAN_POINT('Ctrl Pts',(-14.0633881621464,14.108663513498,33.6780818097785));
#3271=CARTESIAN_POINT('Ctrl Pts',(-14.5621503709692,13.6238690913745,33.6985761100533));
#3272=CARTESIAN_POINT('Ctrl Pts',(-15.0345796017346,13.1119447607907,33.7190712044395));
#3273=CARTESIAN_POINT('Ctrl Pts',(-15.4785163479555,12.5763815594504,33.7395634788529));
#3274=CARTESIAN_POINT('Ctrl Pts',(-15.8864039014737,12.0843079345283,33.758391710009));
#3275=CARTESIAN_POINT('Ctrl Pts',(-16.2702385782196,11.5722795836104,33.7772175605805));
#3276=CARTESIAN_POINT('Ctrl Pts',(-16.6283776550497,11.0430252190299,33.7960382273528));
#3277=CARTESIAN_POINT('Ctrl Pts',(-16.7650862530779,10.8409986129904,33.8032224391153));
#3278=CARTESIAN_POINT('Ctrl Pts',(-16.8980511018968,10.6364621756266,33.8104058955484));
#3279=CARTESIAN_POINT('Ctrl Pts',(-17.0271821749631,10.4295681952461,33.8175884407369));
#3280=CARTESIAN_POINT('Ctrl Pts',(-17.1031741153378,10.3078138053256,33.8218152742382));
#3281=CARTESIAN_POINT('Ctrl Pts',(-17.1778383693336,10.1852429631625,33.8260417921601));
#3282=CARTESIAN_POINT('Ctrl Pts',(-17.2511567178125,10.061886737756,33.8302679627268));
#3283=CARTESIAN_POINT('Ctrl Pts',(-17.311126553685,9.96098903963599,33.8337247066457));
#3284=CARTESIAN_POINT('Ctrl Pts',(-17.3701948205876,9.85956808048892,33.8371811459849));
#3285=CARTESIAN_POINT('Ctrl Pts',(-17.4283631159964,9.75762009549782,33.8406379629206));
#3286=CARTESIAN_POINT('Ctrl Pts',(-17.7781704168455,9.14453440670275,33.8614262599355));
#3287=CARTESIAN_POINT('Ctrl Pts',(-18.0953323285532,8.5125419130448,33.8822228335167));
#3288=CARTESIAN_POINT('Ctrl Pts',(-18.3775512268802,7.86527113437211,33.9030239150102));
#3289=CARTESIAN_POINT('Ctrl Pts',(-18.6597701252072,7.21800035569942,33.9238249965036));
#3290=CARTESIAN_POINT('Ctrl Pts',(-18.9070454804277,6.55545214684355,33.9446305859093));
#3291=CARTESIAN_POINT('Ctrl Pts',(-19.1171247087502,5.88128618031438,33.965436914573));
#3292=CARTESIAN_POINT('Ctrl Pts',(-19.3242545739839,5.21658502491038,33.9859511371667));
#3293=CARTESIAN_POINT('Ctrl Pts',(-19.4952251675393,4.54059093770886,34.0064660784069));
#3294=CARTESIAN_POINT('Ctrl Pts',(-19.6298050844676,3.85741406217191,34.026978126149));
#3295=CARTESIAN_POINT('Ctrl Pts',(-19.753302635675,3.23049532796452,34.0458010510269));
#3296=CARTESIAN_POINT('Ctrl Pts',(-19.8461566624372,2.59752880968425,34.0646215393321));
#3297=CARTESIAN_POINT('Ctrl Pts',(-19.9082265543919,1.96169343849854,34.0834367998105));
#3298=CARTESIAN_POINT('Ctrl Pts',(-19.931502763875,1.72325517430389,34.0904925224899));
#3299=CARTESIAN_POINT('Ctrl Pts',(-19.9504503251365,1.48441345574705,34.0975475100062));
#3300=CARTESIAN_POINT('Ctrl Pts',(-19.9650631626705,1.24533574275971,34.1046016151642));
#3301=CARTESIAN_POINT('Ctrl Pts',(-19.9758835085805,1.06830622690545,34.1098249578394));
#3302=CARTESIAN_POINT('Ctrl Pts',(-19.9843271683043,0.891147314442093,34.1150478167231));
#3303=CARTESIAN_POINT('Ctrl Pts',(-19.9903919349825,0.713926924638086,34.1202701320552));
#3304=CARTESIAN_POINT('Ctrl Pts',(-19.993715186308,0.616817187928744,34.1231317534944));
#3305=CARTESIAN_POINT('Ctrl Pts',(-19.9963244885808,0.519679611636743,34.1259934880894));
#3306=CARTESIAN_POINT('Ctrl Pts',(-19.9982191061433,0.422522570655314,34.1288554079638));
#3307=CARTESIAN_POINT('Ctrl Pts',(-20.0118860871311,-0.278327805831248,
34.1495001044385));
#3308=CARTESIAN_POINT('Ctrl Pts',(-19.9883578224596,-0.980144875021483,
34.1701530469965));
#3309=CARTESIAN_POINT('Ctrl Pts',(-19.9273527600911,-1.67872736947797,34.1908104205823));
#3310=CARTESIAN_POINT('Ctrl Pts',(-19.8663476977227,-2.37730986393445,34.2114677941681));
#3311=CARTESIAN_POINT('Ctrl Pts',(-19.767865780224,-3.07265678125037,34.2321295987816));
#3312=CARTESIAN_POINT('Ctrl Pts',(-19.6316802165646,-3.76056137248527,34.2527920193674));
#3313=CARTESIAN_POINT('Ctrl Pts',(-19.4975592214382,-4.43803735341423,34.2731411983569));
#3314=CARTESIAN_POINT('Ctrl Pts',(-19.3268693403697,-5.10829405408153,34.2934909747839));
#3315=CARTESIAN_POINT('Ctrl Pts',(-19.1213292240502,-5.76769486450633,34.3138377044841));
#3316=CARTESIAN_POINT('Ctrl Pts',(-18.9307580305482,-6.37907332282882,34.332702637677));
#3317=CARTESIAN_POINT('Ctrl Pts',(-18.710228639594,-6.98111909295462,34.3515649517533));
#3318=CARTESIAN_POINT('Ctrl Pts',(-18.4611470512689,-7.57095011643885,34.370421742156));
#3319=CARTESIAN_POINT('Ctrl Pts',(-18.367741455647,-7.79213675024543,34.3774930385571));
#3320=CARTESIAN_POINT('Ctrl Pts',(-18.2703210354491,-8.01160589131366,34.3845635581915));
#3321=CARTESIAN_POINT('Ctrl Pts',(-18.1689610711541,-8.22920639205658,34.3916331478893));
#3322=CARTESIAN_POINT('Ctrl Pts',(-18.1168073588111,-8.3411704599247,34.3952707315255));
#3323=CARTESIAN_POINT('Ctrl Pts',(-18.0636106579653,-8.45263981176675,34.39890806896));
#3324=CARTESIAN_POINT('Ctrl Pts',(-18.0093812833048,-8.56359391346657,34.4025451393274));
#3325=CARTESIAN_POINT('Ctrl Pts',(-17.9586436206957,-8.66740392072533,34.4059480266065));
#3326=CARTESIAN_POINT('Ctrl Pts',(-17.9070029790682,-8.77076116735378,34.4093506215297));
#3327=CARTESIAN_POINT('Ctrl Pts',(-17.8544571559572,-8.87366913524127,34.4127535816623));
#3328=CARTESIAN_POINT('Ctrl Pts',(-17.526786210132,-9.51539380856841,34.4339741297333));
#3329=CARTESIAN_POINT('Ctrl Pts',(-17.1639958478655,-10.1394694495112,34.4552031000915));
#3330=CARTESIAN_POINT('Ctrl Pts',(-16.7679911792047,-10.7417502415622,34.4764366410654));
#3331=CARTESIAN_POINT('Ctrl Pts',(-16.3719865105439,-11.3440310336131,34.4976701820392));
#3332=CARTESIAN_POINT('Ctrl Pts',(-15.9427679920296,-11.9245160079779,34.5189082936286));
#3333=CARTESIAN_POINT('Ctrl Pts',(-15.4822936972181,-12.4790808192691,34.5401471241619));
#3334=CARTESIAN_POINT('Ctrl Pts',(-15.0330542583891,-13.0201151124445,34.5608677602922));
#3335=CARTESIAN_POINT('Ctrl Pts',(-14.5540663481314,-13.5364779912307,34.5815890807121));
#3336=CARTESIAN_POINT('Ctrl Pts',(-14.0487493986776,-14.0256670060341,34.6023075088518));
#3337=CARTESIAN_POINT('Ctrl Pts',(-13.5909528181244,-14.4688523344963,34.6210775611269));
#3338=CARTESIAN_POINT('Ctrl Pts',(-13.1115472843261,-14.8897344930876,34.6398452395276));
#3339=CARTESIAN_POINT('Ctrl Pts',(-12.6130975164322,-15.2864819412753,34.6586078845983));
#3340=CARTESIAN_POINT('Ctrl Pts',(-12.426178853472,-15.4352622343457,34.6656438764998));
#3341=CARTESIAN_POINT('Ctrl Pts',(-12.236582268467,-15.5806488912438,34.6726791605893));
#3342=CARTESIAN_POINT('Ctrl Pts',(-12.0444435573885,-15.7225464892426,34.679713596622));
#3343=CARTESIAN_POINT('Ctrl Pts',(-11.9458867953086,-15.7953322788796,34.6833218816706));
#3344=CARTESIAN_POINT('Ctrl Pts',(-11.8466611696545,-15.867200060848,34.686929943584));
#3345=CARTESIAN_POINT('Ctrl Pts',(-11.7467850311233,-15.9381370265251,34.6905377634344));
#3346=CARTESIAN_POINT('Ctrl Pts',(-11.6780513303919,-15.9869550949981,34.6930206268444));
#3347=CARTESIAN_POINT('Ctrl Pts',(-11.6090088790892,-16.0353328517511,34.6955034005326));
#3348=CARTESIAN_POINT('Ctrl Pts',(-11.5396550640942,-16.0832718788607,34.6979863828074));
#3349=CARTESIAN_POINT('Ctrl Pts',(-10.9838447729618,-16.4674613371669,34.7178853184483));
#3350=CARTESIAN_POINT('Ctrl Pts',(-10.4081778777405,-16.8233667729388,34.7377924253054));
#3351=CARTESIAN_POINT('Ctrl Pts',(-9.81567724933468,-17.1487186766937,34.7577040090256));
#3352=CARTESIAN_POINT('Ctrl Pts',(-9.22155097971393,-17.4749632469518,34.7776702240653));
#3353=CARTESIAN_POINT('Ctrl Pts',(-8.61049919696338,-17.7704858380313,34.7976409405682));
#3354=CARTESIAN_POINT('Ctrl Pts',(-7.98560276725203,-18.0330382333808,34.8176124336893));
#3355=CARTESIAN_POINT('Ctrl Pts',(-7.88245460309236,-18.0763762911587,34.8209090165357));
#3356=CARTESIAN_POINT('Ctrl Pts',(-7.77892928280193,-18.1188161334053,34.8242056205421));
#3357=CARTESIAN_POINT('Ctrl Pts',(-7.67504072717766,-18.160347769951,34.8275022289563));
#3358=CARTESIAN_POINT('Ctrl Pts',(-7.04580489724919,-18.4118980358404,34.8474692418675));
#3359=CARTESIAN_POINT('Ctrl Pts',(-6.40324250495635,-18.6301264638046,34.8674364164824));
#3360=CARTESIAN_POINT('Ctrl Pts',(-5.75112972233781,-18.8145265057528,34.8874000305489));
#3361=CARTESIAN_POINT('Ctrl Pts',(-5.1317441502098,-18.9896721684768,34.9063617421576));
#3362=CARTESIAN_POINT('Ctrl Pts',(-4.50374354210643,-19.1342999742944,34.9253202416324));
#3363=CARTESIAN_POINT('Ctrl Pts',(-3.87036927575144,-19.2480188105081,34.9442723394859));
#3364=CARTESIAN_POINT('Ctrl Pts',(-3.63285392586833,-19.2906633740882,34.9513793761809));
#3365=CARTESIAN_POINT('Ctrl Pts',(-3.39458290537335,-19.328961792225,34.958485512648));
#3366=CARTESIAN_POINT('Ctrl Pts',(-3.15572703134414,-19.3628949966418,34.9655905806914));
#3367=CARTESIAN_POINT('Ctrl Pts',(-3.02253272429166,-19.3818173265478,34.9695526126843));
#3368=CARTESIAN_POINT('Ctrl Pts',(-2.88915655104175,-19.3993822806984,34.9735143124441));
#3369=CARTESIAN_POINT('Ctrl Pts',(-2.75562810843938,-19.415586669134,34.9774756508056));
#3370=CARTESIAN_POINT('Ctrl Pts',(-2.66586411375995,-19.4264800084778,34.9801386456603));
#3371=CARTESIAN_POINT('Ctrl Pts',(-2.57602658515123,-19.4367590998609,34.9828016173464));
#3372=CARTESIAN_POINT('Ctrl Pts',(-2.48611636202615,-19.4464235623328,34.9854647973468));
#3373=CARTESIAN_POINT('Ctrl Pts',(-1.75848641116683,-19.5246366076247,35.0070175136615));
#3374=CARTESIAN_POINT('Ctrl Pts',(-1.02625329910918,-19.5625708868828,35.0285791337793));
#3375=CARTESIAN_POINT('Ctrl Pts',(-0.29413984147764,-19.5595324062467,35.05014583181));
#3376=CARTESIAN_POINT('Ctrl Pts',(0.437973616153903,-19.5564939256106,35.0717125298408));
#3377=CARTESIAN_POINT('Ctrl Pts',(1.16996633213567,-19.51248253667,35.0932843057844));
#3378=CARTESIAN_POINT('Ctrl Pts',(1.89710290991093,-19.4268606354972,35.1148573337508));
#3379=CARTESIAN_POINT('Ctrl Pts',(2.60426014226372,-19.3435913453627,35.1358376051557));
#3380=CARTESIAN_POINT('Ctrl Pts',(3.30682347289625,-19.2209670051733,35.1568190607256));
#3381=CARTESIAN_POINT('Ctrl Pts',(4.00068649601952,-19.0605435024358,35.1777981813533));
#3382=CARTESIAN_POINT('Ctrl Pts',(4.69495553590679,-18.9000261272345,35.1987895779986));
#3383=CARTESIAN_POINT('Ctrl Pts',(5.38051318826971,-18.7016656795318,35.2197786369682));
#3384=CARTESIAN_POINT('Ctrl Pts',(6.05326276681554,-18.4670695714651,35.2407618329739));
#3385=CARTESIAN_POINT('Ctrl Pts',(6.22209791050306,-18.4081946663339,35.2460278353998));
#3386=CARTESIAN_POINT('Ctrl Pts',(6.39012649227822,-18.3470377799069,35.2512934685625));
#3387=CARTESIAN_POINT('Ctrl Pts',(6.55728402911918,-18.2836247621186,35.2565586767404));
#3388=CARTESIAN_POINT('Ctrl Pts',(1.41058006348574,-19.8685264815192,35.9999997976682));
#3389=CARTESIAN_POINT('Ctrl Pts',(1.59961896704287,-19.8512587112219,35.976112719578));
#3390=CARTESIAN_POINT('Ctrl Pts',(1.78831248282872,-19.830225742014,35.9525083638101));
#3391=CARTESIAN_POINT('Ctrl Pts',(1.97650782344855,-19.8055082216918,35.9290691463662));
#3392=CARTESIAN_POINT('Ctrl Pts',(2.16825339237975,-19.7803244154341,35.9051877576492));
#3393=CARTESIAN_POINT('Ctrl Pts',(2.35948232166593,-19.7513155412679,35.881477201234));
#3394=CARTESIAN_POINT('Ctrl Pts',(2.55003068969784,-19.7185133317765,35.8578153869248));
#3395=CARTESIAN_POINT('Ctrl Pts',(2.73996023284057,-19.6858176507423,35.834230416725));
#3396=CARTESIAN_POINT('Ctrl Pts',(2.92921409934766,-19.6493529224184,35.8106932635104));
#3397=CARTESIAN_POINT('Ctrl Pts',(3.11762031001476,-19.6091019055122,35.7870942811397));
#3398=CARTESIAN_POINT('Ctrl Pts',(3.30223563583173,-19.5696607715163,35.7639701293196));
#3399=CARTESIAN_POINT('Ctrl Pts',(3.48603744701133,-19.5265838266968,35.7407860414289));
#3400=CARTESIAN_POINT('Ctrl Pts',(3.66884850045526,-19.4798131293419,35.7174582792075));
#3401=CARTESIAN_POINT('Ctrl Pts',(3.8461687315158,-19.43444721352,35.6948311781143));
#3402=CARTESIAN_POINT('Ctrl Pts',(4.02255709383283,-19.3856057591619,35.6720683826222));
#3403=CARTESIAN_POINT('Ctrl Pts',(4.19783259298804,-19.3332013574994,35.6491197671273));
#3404=CARTESIAN_POINT('Ctrl Pts',(4.3667921209767,-19.2826853241,35.6269980943282));
#3405=CARTESIAN_POINT('Ctrl Pts',(4.53471771722761,-19.2288581850303,35.6047032764318));
#3406=CARTESIAN_POINT('Ctrl Pts',(4.70142599081611,-19.1716137612275,35.5822223223921));
#3407=CARTESIAN_POINT('Ctrl Pts',(4.86160930607543,-19.1166098829708,35.5606212724215));
#3408=CARTESIAN_POINT('Ctrl Pts',(5.02066882584747,-19.0584507128869,35.5388479330372));
#3409=CARTESIAN_POINT('Ctrl Pts',(5.17841994949118,-18.9970200316645,35.5169272864803));
#3410=CARTESIAN_POINT('Ctrl Pts',(5.32640750676684,-18.9393914313357,35.4963633572801));
#3411=CARTESIAN_POINT('Ctrl Pts',(5.47324357754443,-18.8788834590553,35.4756695607779));
#3412=CARTESIAN_POINT('Ctrl Pts',(5.61875582460655,-18.8153844807315,35.4549037218686));
#3413=CARTESIAN_POINT('Ctrl Pts',(5.75926037639673,-18.7540707723072,35.4348525237915));
#3414=CARTESIAN_POINT('Ctrl Pts',(5.89853067595662,-18.6899681903316,35.41473376795));
#3415=CARTESIAN_POINT('Ctrl Pts',(6.03639235292436,-18.6229644270414,35.394639989172));
#3416=CARTESIAN_POINT('Ctrl Pts',(6.17017100226792,-18.5579451036802,35.3751413246828));
#3417=CARTESIAN_POINT('Ctrl Pts',(6.30262324005507,-18.4901937248659,35.3556657550482));
#3418=CARTESIAN_POINT('Ctrl Pts',(6.43357107250408,-18.4195989946927,35.3363425419909));
#3419=CARTESIAN_POINT('Ctrl Pts',(6.56451890495309,-18.3490042645195,35.3170193289337));
#3420=CARTESIAN_POINT('Ctrl Pts',(6.69396241207271,-18.2755660216054,35.2978477211585));
#3421=CARTESIAN_POINT('Ctrl Pts',(6.82170385559064,-18.199166601062,35.2790113939696));
#3422=CARTESIAN_POINT('Origin',(-0.39605143468062,0.0475466319657839,12.));
#3423=CARTESIAN_POINT('Ctrl Pts',(6.56795125347534,-17.5539639082517,37.));
#3424=CARTESIAN_POINT('Ctrl Pts',(4.89894282766875,-18.2768230240749,37.));
#3425=CARTESIAN_POINT('Ctrl Pts',(3.10947802832242,-18.714759158406,37.));
#3426=CARTESIAN_POINT('Ctrl Pts',(1.29793016600038,-18.8767867964011,37.));
#3427=CARTESIAN_POINT('Ctrl Pts',(6.65806170042923,-17.7619859602346,37.0000080919184));
#3428=CARTESIAN_POINT('Ctrl Pts',(4.95129830405517,-18.465110133794,36.9993435575132));
#3429=CARTESIAN_POINT('Ctrl Pts',(3.14017538119092,-18.8850567895322,37.0001001590377));
#3430=CARTESIAN_POINT('Ctrl Pts',(1.31122883269038,-19.0255068299078,36.9999987845648));
#3431=CARTESIAN_POINT('Ctrl Pts',(6.83806536178744,-18.1775227552117,36.8395822410742));
#3432=CARTESIAN_POINT('Ctrl Pts',(5.05543549010238,-18.8406641954621,36.8888133595926));
#3433=CARTESIAN_POINT('Ctrl Pts',(3.20159765928803,-19.2257178198288,36.9105596484247));
#3434=CARTESIAN_POINT('Ctrl Pts',(1.33782015689355,-19.3228833486243,36.9319818664765));
#3435=CARTESIAN_POINT('Ctrl Pts',(6.97520981454325,-18.4941205628777,36.2770148204965));
#3436=CARTESIAN_POINT('Ctrl Pts',(5.16617647019635,-19.1992847975983,36.4701342077638));
#3437=CARTESIAN_POINT('Ctrl Pts',(3.26707179740956,-19.5768368566602,36.5716361539284));
#3438=CARTESIAN_POINT('Ctrl Pts',(1.36716026562006,-19.6509934794509,36.6698805058829));
#3439=CARTESIAN_POINT('Ctrl Pts',(6.96435460417814,-18.46906025677,35.6899626216368));
#3440=CARTESIAN_POINT('Ctrl Pts',(5.21568538977025,-19.3056559648453,35.9694227388252));
#3441=CARTESIAN_POINT('Ctrl Pts',(3.30003656748104,-19.7331843981349,36.1562466026017));
#3442=CARTESIAN_POINT('Ctrl Pts',(1.3835676620436,-19.834472131741,36.337721857501));
#3443=CARTESIAN_POINT('Ctrl Pts',(6.89029664616317,-18.2980944540974,35.3901275290028));
#3444=CARTESIAN_POINT('Ctrl Pts',(5.21057508479162,-19.2386168711639,35.6581295878863));
#3445=CARTESIAN_POINT('Ctrl Pts',(3.30359355062762,-19.7288129890292,35.887181097553));
#3446=CARTESIAN_POINT('Ctrl Pts',(1.38700212196049,-19.8728773566671,36.1126347741482));
#3447=CARTESIAN_POINT('Ctrl Pts',(6.84058590865004,-18.1833386596694,35.2722902637274));
#3448=CARTESIAN_POINT('Ctrl Pts',(5.19842993448736,-19.1731926677181,35.5137731755373));
#3449=CARTESIAN_POINT('Ctrl Pts',(3.3010962106476,-19.7012812502269,35.7565545481295));
#3450=CARTESIAN_POINT('Ctrl Pts',(1.38699665664004,-19.8728135425858,35.9994684823718));
#3451=CARTESIAN_POINT('Origin',(1.32043456855756,-18.8747596704036,36.));
#3452=CARTESIAN_POINT('Ctrl Pts',(1.32043456855756,-18.8747596704036,37.));
#3453=CARTESIAN_POINT('Ctrl Pts',(-0.504864950259723,-19.0403367953957,
37.));
#3454=CARTESIAN_POINT('Ctrl Pts',(-2.35831454417474,-18.9266106431915,37.));
#3455=CARTESIAN_POINT('Ctrl Pts',(-4.14197109677948,-18.5050618084577,37.));
#3456=CARTESIAN_POINT('Ctrl Pts',(1.34746464283206,-19.1727355023259,37.));
#3457=CARTESIAN_POINT('Ctrl Pts',(-0.513218624871228,-19.2937988652047,
36.9980830165463));
#3458=CARTESIAN_POINT('Ctrl Pts',(-2.39011610652562,-19.1359124599641,37.0003303318435));
#3459=CARTESIAN_POINT('Ctrl Pts',(-4.17476926632356,-18.6438373552047,37.));
#3460=CARTESIAN_POINT('Ctrl Pts',(1.39427016775223,-19.6887131901788,36.7489505191796));
#3461=CARTESIAN_POINT('Ctrl Pts',(-0.526651484568381,-19.739273188066,36.8322820242299));
#3462=CARTESIAN_POINT('Ctrl Pts',(-2.44563376445887,-19.5014933668063,36.8928425976874));
#3463=CARTESIAN_POINT('Ctrl Pts',(-4.23213500296411,-18.8865631407439,36.9457592032234));
#3464=CARTESIAN_POINT('Ctrl Pts',(1.41077593714904,-19.870670528423,36.2243994752564));
#3465=CARTESIAN_POINT('Ctrl Pts',(-0.523067908778759,-19.9905439746627,
36.4342406324246));
#3466=CARTESIAN_POINT('Ctrl Pts',(-2.48402612827583,-19.7741572451003,36.6242318038297));
#3467=CARTESIAN_POINT('Ctrl Pts',(-4.28050049775276,-19.091207121682,36.8054075746292));
#3468=CARTESIAN_POINT('Ctrl Pts',(1.41077593714904,-19.870670528423,36.));
#3469=CARTESIAN_POINT('Ctrl Pts',(-0.517985879915359,-20.0456329568748,
36.244230418924));
#3470=CARTESIAN_POINT('Ctrl Pts',(-2.49547459913291,-19.8636427941144,36.4884436361005));
#3471=CARTESIAN_POINT('Ctrl Pts',(-4.29852177847822,-19.167458727199,36.7326132718574));
#3472=CARTESIAN_POINT('Ctrl Pts',(-4.20904684129286,-19.1854139250963,38.5631185912843));
#3473=CARTESIAN_POINT('Ctrl Pts',(-7.3986503696013,-18.5530649132907,38.4673335563528));
#3474=CARTESIAN_POINT('Ctrl Pts',(-13.454016059669,-15.6715972254823,38.2757634864898));
#3475=CARTESIAN_POINT('Ctrl Pts',(-19.3730000684587,-7.53230916468002,37.9884083816954));
#3476=CARTESIAN_POINT('Ctrl Pts',(-20.6898129495831,2.4425056687325,37.7010532769009));
#3477=CARTESIAN_POINT('Ctrl Pts',(-17.0865997424699,11.8377560328159,37.4136981721065));
#3478=CARTESIAN_POINT('Ctrl Pts',(-9.43629380052586,18.373741007073,37.126343067312));
#3479=CARTESIAN_POINT('Ctrl Pts',(0.405820980069845,20.4665763755827,36.8389879625175));
#3480=CARTESIAN_POINT('Ctrl Pts',(10.0535726754717,17.6083919423861,36.5516328577231));
#3481=CARTESIAN_POINT('Ctrl Pts',(17.1676382557716,10.4924137433519,36.2642777529286));
#3482=CARTESIAN_POINT('Ctrl Pts',(20.0231622818778,0.843896642406626,35.9769226481342));
#3483=CARTESIAN_POINT('Ctrl Pts',(17.9277597519753,-8.99768736200287,35.6895675433397));
#3484=CARTESIAN_POINT('Ctrl Pts',(11.3895019499445,-16.6461399910948,35.4022124385452));
#3485=CARTESIAN_POINT('Ctrl Pts',(1.99367297773618,-20.2469743881729,35.1148573337508));
#3486=CARTESIAN_POINT('Ctrl Pts',(-7.98157640142436,-18.9271262691972,34.8275022289563));
#3487=CARTESIAN_POINT('Ctrl Pts',(-16.117611735101,-13.0066071547455,34.5401471241619));
#3488=CARTESIAN_POINT('Ctrl Pts',(-20.4417388414825,-3.92093002743272,34.2527920193674));
#3489=CARTESIAN_POINT('Ctrl Pts',(-19.9055141983559,6.12695902956078,33.965436914573));
#3490=CARTESIAN_POINT('Ctrl Pts',(-14.638952617593,14.7008109910812,33.6780818097785));
#3491=CARTESIAN_POINT('Ctrl Pts',(-5.91900430415035,19.7217780871028,33.390726704984));
#3492=CARTESIAN_POINT('Ctrl Pts',(4.14005971149485,19.9724578435846,33.1033716001896));
#3493=CARTESIAN_POINT('Ctrl Pts',(13.0992813466226,15.3920695791653,32.8160164953951));
#3494=CARTESIAN_POINT('Ctrl Pts',(18.7863744318156,7.09119122724338,32.5286613906007));
#3495=CARTESIAN_POINT('Ctrl Pts',(19.8224252290415,-2.91751537218182,32.2413062858062));
#3496=CARTESIAN_POINT('Ctrl Pts',(15.9562290140859,-12.2073020183947,31.9539511810117));
#3497=CARTESIAN_POINT('Ctrl Pts',(8.12519809186981,-18.525732502424,31.6665960762173));
#3498=CARTESIAN_POINT('Ctrl Pts',(-1.77192666769815,-20.3408166827283,31.3792409714228));
#3499=CARTESIAN_POINT('Ctrl Pts',(-11.3354516036565,-17.2124625003385,31.0918858666284));
#3500=CARTESIAN_POINT('Ctrl Pts',(-18.2465689077193,-9.89918234042422,30.8045307618339));
#3501=CARTESIAN_POINT('Ctrl Pts',(-20.8295833866213,-0.174181297144171,
30.5171756570395));
#3502=CARTESIAN_POINT('Ctrl Pts',(-18.458207747479,9.60458072404547,30.229820552245));
#3503=CARTESIAN_POINT('Ctrl Pts',(-11.7074145432977,17.0661087313466,29.9424654474505));
#3504=CARTESIAN_POINT('Ctrl Pts',(-2.21402619019016,20.4012529060969,29.6551103426561));
#3505=CARTESIAN_POINT('Ctrl Pts',(7.72015508039444,18.8013617934206,29.3677552378616));
#3506=CARTESIAN_POINT('Ctrl Pts',(15.6864507476152,12.6543509400283,29.0804001330672));
#3507=CARTESIAN_POINT('Ctrl Pts',(19.7533231495639,3.45064744874084,28.7930450282727));
#3508=CARTESIAN_POINT('Ctrl Pts',(18.9347032852062,-6.57818451749355,28.5056899234783));
#3509=CARTESIAN_POINT('Ctrl Pts',(13.4290767700448,-15.0005170783006,28.2183348186838));
#3510=CARTESIAN_POINT('Ctrl Pts',(4.57135827592466,-19.7742401712546,27.9309797138894));
#3511=CARTESIAN_POINT('Ctrl Pts',(-5.49077684280471,-19.7418991490851,27.6436246090949));
#3512=CARTESIAN_POINT('Ctrl Pts',(-14.3176258996128,-14.911335536254,27.3562695043004));
#3513=CARTESIAN_POINT('Ctrl Pts',(-19.7689982586764,-6.4537857437835,27.068914399506));
#3514=CARTESIAN_POINT('Ctrl Pts',(-20.5231339125267,3.58010126499194,26.7815592947115));
#3515=CARTESIAN_POINT('Ctrl Pts',(-16.3971823270577,12.7574719452928,26.4942041899171));
#3516=CARTESIAN_POINT('Ctrl Pts',(-8.39153706176603,18.8531468854118,26.2068490851226));
#3517=CARTESIAN_POINT('Ctrl Pts',(1.55272337161314,20.3891460789043,25.9194939803282));
#3518=CARTESIAN_POINT('Ctrl Pts',(11.0244766209548,16.9930454512919,25.6321388755337));
#3519=CARTESIAN_POINT('Ctrl Pts',(17.7271661825043,9.48827618563328,25.3447837707392));
#3520=CARTESIAN_POINT('Ctrl Pts',(20.0356330281498,-0.305527463196638,25.0574286659448));
#3521=CARTESIAN_POINT('Ctrl Pts',(17.3901577048488,-10.0137234543729,24.7700735611503));
#3522=CARTESIAN_POINT('Ctrl Pts',(10.432171993954,-17.2824264979874,24.4827184563558));
#3523=CARTESIAN_POINT('Ctrl Pts',(0.84873497700082,-20.3492398329324,24.1953633515614));
#3524=CARTESIAN_POINT('Ctrl Pts',(-9.03651758077711,-18.4705724972393,23.908008246767));
#3525=CARTESIAN_POINT('Ctrl Pts',(-16.8267705961397,-12.1019331570097,23.6206531419725));
#3526=CARTESIAN_POINT('Ctrl Pts',(-20.6331703629692,-2.78748578185951,23.333298037178));
#3527=CARTESIAN_POINT('Ctrl Pts',(-19.5328030436664,7.21435409146327,23.0459429323836));
#3528=CARTESIAN_POINT('Ctrl Pts',(-13.7924677889935,15.4785031858332,22.7585878275891));
#3529=CARTESIAN_POINT('Ctrl Pts',(-4.80398762440466,20.0012051900232,22.4712327227947));
#3530=CARTESIAN_POINT('Ctrl Pts',(5.25325713523548,19.6858689633328,22.1838776180001));
#3531=CARTESIAN_POINT('Ctrl Pts',(13.9407495376289,14.6089520990931,21.8965225132058));
#3532=CARTESIAN_POINT('Ctrl Pts',(19.1520878802477,6.001422734347,21.6091674084112));
#3533=CARTESIAN_POINT('Ctrl Pts',(19.6237116939678,-4.0497055646563,21.3218123036169));
#3534=CARTESIAN_POINT('Ctrl Pts',(15.2412693188231,-13.1073988624195,21.0344571988224));
#3535=CARTESIAN_POINT('Ctrl Pts',(7.06734401845707,-18.9754951769914,20.7471020940279));
#3536=CARTESIAN_POINT('Ctrl Pts',(-2.91618388027356,-20.2311940483136,20.4597469892334));
#3537=CARTESIAN_POINT('Ctrl Pts',(-12.2886711137391,-16.5700340859954,20.172391884439));
#3538=CARTESIAN_POINT('Ctrl Pts',(-18.7776295378896,-8.87971369357414,19.8850367796445));
#3539=CARTESIAN_POINT('Ctrl Pts',(-20.809722264358,0.975143357295122,19.5976816748501));
#3540=CARTESIAN_POINT('Ctrl Pts',(-17.8922403519666,10.6050919895784,19.3103265700556));
#3541=CARTESIAN_POINT('Ctrl Pts',(-10.7325676743135,17.6752186675657,19.0229714652612));
#3542=CARTESIAN_POINT('Ctrl Pts',(-1.06666436850763,20.4712749649662,18.7356163604667));
#3543=CARTESIAN_POINT('Ctrl Pts',(8.76183730624811,18.3153171585769,18.4482612556723));
#3544=CARTESIAN_POINT('Ctrl Pts',(16.3698850768431,11.7300897858497,18.1609061508778));
#3545=CARTESIAN_POINT('Ctrl Pts',(19.9127979206846,2.31226565889646,17.8735510460833));
#3546=CARTESIAN_POINT('Ctrl Pts',(18.5315588110849,-7.65466295528968,17.5861959412889));
#3547=CARTESIAN_POINT('Ctrl Pts',(12.5610468539803,-15.7541003851964,17.2988408364944));
#3548=CARTESIAN_POINT('Ctrl Pts',(3.44893646801929,-20.0221818188149,17.0114857317));
#3549=CARTESIAN_POINT('Ctrl Pts',(-6.59549873193659,-19.4241412314115,16.7241306269055));
#3550=CARTESIAN_POINT('Ctrl Pts',(-15.1366850123837,-14.1048066718253,16.4367755221111));
#3551=CARTESIAN_POINT('Ctrl Pts',(-20.104015063351,-5.35426881670936,16.1494204173166));
#3552=CARTESIAN_POINT('Ctrl Pts',(-20.2924597929415,4.70646492410765,15.8620653125221));
#3553=CARTESIAN_POINT('Ctrl Pts',(-15.6575772927877,13.6366828013226,15.5747102077277));
#3554=CARTESIAN_POINT('Ctrl Pts',(-7.32064790023638,19.2738798119513,15.2873551029332));
#3555=CARTESIAN_POINT('Ctrl Pts',(-0.645959707773571,19.9210638736601,15.0957850330702));
#3556=CARTESIAN_POINT('Ctrl Pts',(2.56834408441024,19.4294470797223,14.9999999981388));
#3557=CARTESIAN_POINT('Ctrl Pts',(-4.1660407601154,-18.9684888636169,38.3642810053798));
#3558=CARTESIAN_POINT('Ctrl Pts',(-7.31940793993571,-18.3433238227828,38.2684959704483));
#3559=CARTESIAN_POINT('Ctrl Pts',(-13.3068866453236,-15.4942474111721,38.0769259005853));
#3560=CARTESIAN_POINT('Ctrl Pts',(-19.1588704526371,-7.44683060723215,37.7895707957908));
#3561=CARTESIAN_POINT('Ctrl Pts',(-20.460943039774,2.41550122975676,37.5022156909964));
#3562=CARTESIAN_POINT('Ctrl Pts',(-16.8983162582242,11.7047609289548,37.2148605862019));
#3563=CARTESIAN_POINT('Ctrl Pts',(-9.33433223721301,18.1670295607189,36.9275054814075));
#3564=CARTESIAN_POINT('Ctrl Pts',(0.39678100909479,20.2362545035389,36.640150376613));
#3565=CARTESIAN_POINT('Ctrl Pts',(9.93570153714688,17.4103115012589,36.3527952718185));
#3566=CARTESIAN_POINT('Ctrl Pts',(16.9695263352898,10.3745984197259,36.0654401670241));
#3567=CARTESIAN_POINT('Ctrl Pts',(19.7928389942543,0.834914221791737,35.7780850622296));
#3568=CARTESIAN_POINT('Ctrl Pts',(17.7210729483781,-8.89565990451144,35.4907299574352));
#3569=CARTESIAN_POINT('Ctrl Pts',(11.2565642546013,-16.457840137062,35.2033748526407));
#3570=CARTESIAN_POINT('Ctrl Pts',(1.96671768247694,-20.0180582613213,34.9160197478462));
#3571=CARTESIAN_POINT('Ctrl Pts',(-7.89601398298178,-18.713097602254,34.6286646430518));
#3572=CARTESIAN_POINT('Ctrl Pts',(-15.9402771984966,-12.8593601960541,34.3413095382573));
#3573=CARTESIAN_POINT('Ctrl Pts',(-20.2156294723594,-3.87616679045817,34.0539544334629));
#3574=CARTESIAN_POINT('Ctrl Pts',(-19.6854532668596,6.05838506797559,33.7665993286684));
#3575=CARTESIAN_POINT('Ctrl Pts',(-14.4782969396287,14.5355265367044,33.479244223874));
#3576=CARTESIAN_POINT('Ctrl Pts',(-5.85670704025243,19.4998586190602,33.1918891190795));
#3577=CARTESIAN_POINT('Ctrl Pts',(4.08889372885196,19.7477107831677,32.904534014285));
#3578=CARTESIAN_POINT('Ctrl Pts',(12.9470580149866,15.2189879330707,32.6171789094906));
#3579=CARTESIAN_POINT('Ctrl Pts',(18.5700023844418,7.01174101534707,32.3298238046961));
#3580=CARTESIAN_POINT('Ctrl Pts',(19.5943668377131,-2.88407035642353,32.0424686999017));
#3581=CARTESIAN_POINT('Ctrl Pts',(15.7717801637468,-12.0690709776944,31.7551135951072));
#3582=CARTESIAN_POINT('Ctrl Pts',(8.02908093666713,-18.3162314488496,31.4677584903128));
#3583=CARTESIAN_POINT('Ctrl Pts',(-1.75640720510911,-20.1108420205066,31.1804033855183));
#3584=CARTESIAN_POINT('Ctrl Pts',(-11.2120584298137,-17.0177747410129,30.8930482807239));
#3585=CARTESIAN_POINT('Ctrl Pts',(-18.0452203902901,-9.78698620185669,30.6056931759294));
#3586=CARTESIAN_POINT('Ctrl Pts',(-20.5990992356339,-0.171680272181771,
30.3183380711349));
#3587=CARTESIAN_POINT('Ctrl Pts',(-18.2544720070058,9.49678022759526,30.0309829663405));
#3588=CARTESIAN_POINT('Ctrl Pts',(-11.5798257383509,16.8741444225966,29.743627861546));
#3589=CARTESIAN_POINT('Ctrl Pts',(-2.19351997672602,20.1716691649679,29.4562727567516));
#3590=CARTESIAN_POINT('Ctrl Pts',(7.62860668962921,18.5898243472562,29.1689176519571));
#3591=CARTESIAN_POINT('Ctrl Pts',(15.5050449157731,12.5121499444088,28.8815625471626));
#3592=CARTESIAN_POINT('Ctrl Pts',(19.5260442090035,3.41226148569157,28.5942074423682));
#3593=CARTESIAN_POINT('Ctrl Pts',(18.7166581327574,-6.50344824467324,28.3068523375737));
#3594=CARTESIAN_POINT('Ctrl Pts',(13.2731334439459,-14.8307794041483,28.0194972327793));
#3595=CARTESIAN_POINT('Ctrl Pts',(4.51532737473537,-19.5506563232392,27.7321421279848));
#3596=CARTESIAN_POINT('Ctrl Pts',(-5.43330985848899,-19.5186800981617,27.4447870231904));
#3597=CARTESIAN_POINT('Ctrl Pts',(-14.1605946884408,-14.7426038033188,27.1574319183959));
#3598=CARTESIAN_POINT('Ctrl Pts',(-19.5504771918671,-6.38045265205832,26.8700768136014));
#3599=CARTESIAN_POINT('Ctrl Pts',(-20.2961064202832,3.54025510147409,26.582721708807));
#3600=CARTESIAN_POINT('Ctrl Pts',(-16.2166943391164,12.6141077754653,26.2953666040125));
#3601=CARTESIAN_POINT('Ctrl Pts',(-8.301350366641,18.6410253188423,26.0080114992181));
#3602=CARTESIAN_POINT('Ctrl Pts',(1.5307417725559,20.159698899178,25.7206563944236));
#3603=CARTESIAN_POINT('Ctrl Pts',(10.8956564679385,16.8019052745673,25.4333012896291));
#3604=CARTESIAN_POINT('Ctrl Pts',(17.5227416887139,9.38178756971603,25.1459461848347));
#3605=CARTESIAN_POINT('Ctrl Pts',(19.8051697162906,-0.301544892623432,24.8585910800402));
#3606=CARTESIAN_POINT('Ctrl Pts',(17.1895345662538,-9.9002353261755,24.5712359752458));
#3607=CARTESIAN_POINT('Ctrl Pts',(10.3100328606165,-17.0869495656168,24.2838808704513));
#3608=CARTESIAN_POINT('Ctrl Pts',(0.83469415723812,-20.1191701600899,23.9965257656569));
#3609=CARTESIAN_POINT('Ctrl Pts',(-8.9390556976096,-18.2616936320785,23.7091706608624));
#3610=CARTESIAN_POINT('Ctrl Pts',(-16.641436980545,-11.9648906456775,23.421815556068));
#3611=CARTESIAN_POINT('Ctrl Pts',(-20.4049016923577,-2.75550746110439,23.1344604512735));
#3612=CARTESIAN_POINT('Ctrl Pts',(-19.3169461884917,7.13351463911265,22.847105346479));
#3613=CARTESIAN_POINT('Ctrl Pts',(-13.6413602048093,15.3044465945118,22.5597502416846));
#3614=CARTESIAN_POINT('Ctrl Pts',(-4.75426741779473,19.776133867912,22.2723951368901));
#3615=CARTESIAN_POINT('Ctrl Pts',(5.18953461811419,19.4643545398865,21.9850400320956));
#3616=CARTESIAN_POINT('Ctrl Pts',(13.7790346952213,14.4447037848912,21.6976849273012));
#3617=CARTESIAN_POINT('Ctrl Pts',(18.9315906943002,5.93426478624145,21.4103298225067));
#3618=CARTESIAN_POINT('Ctrl Pts',(19.397894732099,-4.0034897809163,21.1229747177123));
#3619=CARTESIAN_POINT('Ctrl Pts',(15.0648850006352,-12.9590149975537,20.8356196129178));
#3620=CARTESIAN_POINT('Ctrl Pts',(6.98315914230597,-18.7609209345097,20.5482645081234));
#3621=CARTESIAN_POINT('Ctrl Pts',(-2.88775753806684,-20.002455896676,20.2609094033289));
#3622=CARTESIAN_POINT('Ctrl Pts',(-12.1545259064207,-16.3825927278617,19.9735542985345));
#3623=CARTESIAN_POINT('Ctrl Pts',(-18.5702908177248,-8.77901685727209,19.68619919374));
#3624=CARTESIAN_POINT('Ctrl Pts',(-20.579462135172,0.964680342159357,19.3988440889455));
#3625=CARTESIAN_POINT('Ctrl Pts',(-17.6948885663594,10.4860060252193,19.1114889841511));
#3626=CARTESIAN_POINT('Ctrl Pts',(-10.6159748292491,17.4763837782822,18.8241338793566));
#3627=CARTESIAN_POINT('Ctrl Pts',(-1.05910009837064,20.2409013997716,18.5367787745622));
#3628=CARTESIAN_POINT('Ctrl Pts',(8.65853913691528,18.1092621433802,18.2494236697677));
#3629=CARTESIAN_POINT('Ctrl Pts',(16.1807701389978,11.5983141957135,17.9620685649732));
#3630=CARTESIAN_POINT('Ctrl Pts',(19.6837204880456,2.28672027342506,17.6747134601788));
#3631=CARTESIAN_POINT('Ctrl Pts',(18.318060346519,-7.5677842678582,17.3873583553843));
#3632=CARTESIAN_POINT('Ctrl Pts',(12.4148959502655,-15.5758626314476,17.1000032505899));
#3633=CARTESIAN_POINT('Ctrl Pts',(3.40556358185621,-19.795801035282,16.8126481457954));
#3634=CARTESIAN_POINT('Ctrl Pts',(-6.52556575329474,-19.2045068435866,16.525293041001));
#3635=CARTESIAN_POINT('Ctrl Pts',(-14.9704250300356,-13.945171460432,16.2379379362065));
#3636=CARTESIAN_POINT('Ctrl Pts',(-19.8816954519334,-5.29333969009646,15.9505828314121));
#3637=CARTESIAN_POINT('Ctrl Pts',(-20.0680730570409,4.65391715448516,15.6632277266176));
#3638=CARTESIAN_POINT('Ctrl Pts',(-15.4853542425407,13.4833945202348,15.3758726218232));
#3639=CARTESIAN_POINT('Ctrl Pts',(-7.24270594785846,19.0570271586103,15.0885175170287));
#3640=CARTESIAN_POINT('Ctrl Pts',(-0.642877622798491,19.6968738014915,14.8969474471657));
#3641=CARTESIAN_POINT('Ctrl Pts',(2.53490920690816,19.2108421523248,14.8011624122342));
#3642=CARTESIAN_POINT('Ctrl Pts',(-4.11919354180266,-18.7321888931385,37.8943735243414));
#3643=CARTESIAN_POINT('Ctrl Pts',(-7.23367207144898,-18.1147336504939,37.7985884894099));
#3644=CARTESIAN_POINT('Ctrl Pts',(-13.1462832138194,-15.3011835617778,37.6070184195469));
#3645=CARTESIAN_POINT('Ctrl Pts',(-18.9258213673918,-7.35368780786051,37.3196633147525));
#3646=CARTESIAN_POINT('Ctrl Pts',(-20.21158725235,2.38606727396069,37.032308209958));
#3647=CARTESIAN_POINT('Ctrl Pts',(-16.6932916226367,11.5599218080479,36.7449531051635));
#3648=CARTESIAN_POINT('Ctrl Pts',(-9.22326009510384,17.9418859205826,36.4575980003691));
#3649=CARTESIAN_POINT('Ctrl Pts',(0.386924231566984,19.9854044215757,36.1702428955746));
#3650=CARTESIAN_POINT('Ctrl Pts',(9.80732881938428,17.1945724979427,35.8828877907802));
#3651=CARTESIAN_POINT('Ctrl Pts',(16.7537516958251,10.2462816713021,35.5955326859857));
#3652=CARTESIAN_POINT('Ctrl Pts',(19.541985896528,0.825130719033892,35.3081775811913));
#3653=CARTESIAN_POINT('Ctrl Pts',(17.4959611510578,-8.78453742583321,35.0208224763968));
#3654=CARTESIAN_POINT('Ctrl Pts',(11.1117767316401,-16.2527551463446,34.7334673716024));
#3655=CARTESIAN_POINT('Ctrl Pts',(1.93735937801968,-19.7687362754847,34.4461122668079));
#3656=CARTESIAN_POINT('Ctrl Pts',(-7.80282435097808,-18.4799902341424,34.1587571620134));
#3657=CARTESIAN_POINT('Ctrl Pts',(-15.7471349347722,-12.6989874854689,33.871402057219));
#3658=CARTESIAN_POINT('Ctrl Pts',(-19.9693644665988,-3.82741332090388,33.5840469524245));
#3659=CARTESIAN_POINT('Ctrl Pts',(-19.4457758993967,5.98369835913973,33.2966918476301));
#3660=CARTESIAN_POINT('Ctrl Pts',(-14.3033202498042,14.3555084614177,33.0093367428356));
#3661=CARTESIAN_POINT('Ctrl Pts',(-5.78885654003186,19.2581570316715,32.7219816380411));
#3662=CARTESIAN_POINT('Ctrl Pts',(4.03316676169379,19.5029295477512,32.4346265332467));
#3663=CARTESIAN_POINT('Ctrl Pts',(12.7812653446488,15.030477618602,32.1472714284522));
#3664=CARTESIAN_POINT('Ctrl Pts',(18.3343427198394,6.92520853311252,31.8599163236578));
#3665=CARTESIAN_POINT('Ctrl Pts',(19.3459790963011,-2.84764401892702,31.5725612188633));
#3666=CARTESIAN_POINT('Ctrl Pts',(15.5708893611281,-11.9185178857576,31.2852061140688));
#3667=CARTESIAN_POINT('Ctrl Pts',(7.92439580342245,-18.088055264775,30.9978510092744));
#3668=CARTESIAN_POINT('Ctrl Pts',(-1.73950432229474,-19.8603671901447,30.7104959044799));
#3669=CARTESIAN_POINT('Ctrl Pts',(-11.0776658668018,-16.8057323228533,30.4231407996855));
#3670=CARTESIAN_POINT('Ctrl Pts',(-17.8259234674787,-9.66478878887269,30.135785694891));
#3671=CARTESIAN_POINT('Ctrl Pts',(-20.3480695001716,-0.168956303387207,
29.8484305900966));
#3672=CARTESIAN_POINT('Ctrl Pts',(-18.0325750617397,9.37937028859866,29.5610754853021));
#3673=CARTESIAN_POINT('Ctrl Pts',(-11.4408635415283,16.6650682260862,29.2737203805076));
#3674=CARTESIAN_POINT('Ctrl Pts',(-2.1711858191739,19.9216201027828,28.9863652757132));
#3675=CARTESIAN_POINT('Ctrl Pts',(7.52889758504337,18.3594302445628,28.6990101709187));
#3676=CARTESIAN_POINT('Ctrl Pts',(15.3074683892128,12.3572730118283,28.4116550661243));
#3677=CARTESIAN_POINT('Ctrl Pts',(19.2785053995824,3.37045376004718,28.1242999613298));
#3678=CARTESIAN_POINT('Ctrl Pts',(18.4791762204248,-6.42204990680303,27.8369448565354));
#3679=CARTESIAN_POINT('Ctrl Pts',(13.1032891759968,-14.645911146359,27.5495897517409));
#3680=CARTESIAN_POINT('Ctrl Pts',(4.45430182376708,-19.3071419905559,27.2622346469464));
#3681=CARTESIAN_POINT('Ctrl Pts',(-5.37072021052837,-19.2755630809429,26.974879542152));
#3682=CARTESIAN_POINT('Ctrl Pts',(-13.9895655602706,-14.5588311573386,26.6875244373575));
#3683=CARTESIAN_POINT('Ctrl Pts',(-19.3124769416985,-6.30058257622965,26.4001693325631));
#3684=CARTESIAN_POINT('Ctrl Pts',(-20.0488414735298,3.4968570116516,26.1128142277686));
#3685=CARTESIAN_POINT('Ctrl Pts',(-16.020117473967,12.4579639821808,25.8254591229742));
#3686=CARTESIAN_POINT('Ctrl Pts',(-8.20312434058755,18.4099950266749,25.5381040181797));
#3687=CARTESIAN_POINT('Ctrl Pts',(1.50680071208462,19.9097985716138,25.2507489133853));
#3688=CARTESIAN_POINT('Ctrl Pts',(10.7553531594644,16.5937266740234,24.9633938085908));
#3689=CARTESIAN_POINT('Ctrl Pts',(17.3000945939824,9.26580645357712,24.6760387037963));
#3690=CARTESIAN_POINT('Ctrl Pts',(19.5541626775733,-0.29720731178247,24.3886835990019));
#3691=CARTESIAN_POINT('Ctrl Pts',(16.9710276832681,-9.77663075433018,24.1013284942074));
#3692=CARTESIAN_POINT('Ctrl Pts',(10.1770061245031,-16.8740476267525,23.813973389413));
#3693=CARTESIAN_POINT('Ctrl Pts',(0.81940172495712,-19.8685918497593,23.5266182846185));
#3694=CARTESIAN_POINT('Ctrl Pts',(-8.83290596607769,-18.0341950989208,23.239263179824));
#3695=CARTESIAN_POINT('Ctrl Pts',(-16.4395825437165,-11.8156320297599,22.9519080750296));
#3696=CARTESIAN_POINT('Ctrl Pts',(-20.1562849273709,-2.72067856130641,22.6645529702351));
#3697=CARTESIAN_POINT('Ctrl Pts',(-19.0818476404136,7.04546907827139,22.3771978654407));
#3698=CARTESIAN_POINT('Ctrl Pts',(-13.47678274157,15.114874427018,22.0898427606462));
#3699=CARTESIAN_POINT('Ctrl Pts',(-4.70011510295756,19.5309994662266,21.8024876558518));
#3700=CARTESIAN_POINT('Ctrl Pts',(5.12013181301439,19.2230941023163,21.5151325510573));
#3701=CARTESIAN_POINT('Ctrl Pts',(13.6029044322527,14.265814214016,21.2277774462629));
#3702=CARTESIAN_POINT('Ctrl Pts',(18.6914381718964,5.86112031241354,20.9404223414684));
#3703=CARTESIAN_POINT('Ctrl Pts',(19.1519482233722,-3.95315427662509,20.6530672366739));
#3704=CARTESIAN_POINT('Ctrl Pts',(14.8727776108395,-12.7974040487042,20.3657121318795));
#3705=CARTESIAN_POINT('Ctrl Pts',(6.89146994243638,-18.5272193324055,20.078357027085));
#3706=CARTESIAN_POINT('Ctrl Pts',(-2.85679724200988,-19.7533278008122,19.7910019222906));
#3707=CARTESIAN_POINT('Ctrl Pts',(-12.0084228663581,-16.1784426619523,19.5036468174961));
#3708=CARTESIAN_POINT('Ctrl Pts',(-18.3444697130954,-8.66934380627108,19.2162917127017));
#3709=CARTESIAN_POINT('Ctrl Pts',(-20.3286764038603,0.953284644674674,18.9289366079072));
#3710=CARTESIAN_POINT('Ctrl Pts',(-17.4799446227167,10.3563046183372,18.6415815031127));
#3711=CARTESIAN_POINT('Ctrl Pts',(-10.488988832814,17.2598245553282,18.3542263983183));
#3712=CARTESIAN_POINT('Ctrl Pts',(-1.05086144361612,19.9899920991295,18.0668712935238));
#3713=CARTESIAN_POINT('Ctrl Pts',(8.54603267359447,17.8848391980891,17.7795161887294));
#3714=CARTESIAN_POINT('Ctrl Pts',(15.9747976900169,11.4547919657852,17.4921610839349));
#3715=CARTESIAN_POINT('Ctrl Pts',(19.4342221167276,2.25889781361193,17.2048059791404));
#3716=CARTESIAN_POINT('Ctrl Pts',(18.0855318969181,-7.47316125960273,16.917450874346));
#3717=CARTESIAN_POINT('Ctrl Pts',(12.2557140976354,-15.3817363304078,16.6300957695515));
#3718=CARTESIAN_POINT('Ctrl Pts',(3.35833013374848,-19.5492409541709,16.3427406647571));
#3719=CARTESIAN_POINT('Ctrl Pts',(-6.44941018924214,-18.9652930276226,16.0553855599626));
#3720=CARTESIAN_POINT('Ctrl Pts',(-14.789322185054,-13.7713081837283,15.7680304551682));
#3721=CARTESIAN_POINT('Ctrl Pts',(-19.6396019749185,-5.22697538847447,15.4806753503737));
#3722=CARTESIAN_POINT('Ctrl Pts',(-19.8235975109712,4.5966775366529,15.1933202455792));
#3723=CARTESIAN_POINT('Ctrl Pts',(-15.2979524466458,13.3164573341324,14.9059651407848));
#3724=CARTESIAN_POINT('Ctrl Pts',(-7.15744647345208,18.8208112950918,14.6186100359903));
#3725=CARTESIAN_POINT('Ctrl Pts',(-0.640108970909742,19.452749979264,14.4270399661274));
#3726=CARTESIAN_POINT('Ctrl Pts',(2.4984880552311,18.9727122767899,14.3312549311959));
#3727=CARTESIAN_POINT('Ctrl Pts',(-4.13738773371967,-18.8239614074459,37.1850546871192));
#3728=CARTESIAN_POINT('Ctrl Pts',(-7.2669856527364,-18.2035086979242,37.0892696521877));
#3729=CARTESIAN_POINT('Ctrl Pts',(-13.2086480694948,-15.3761678115188,36.8976995823247));
#3730=CARTESIAN_POINT('Ctrl Pts',(-19.0163369929965,-7.38986113470895,36.6103444775303));
#3731=CARTESIAN_POINT('Ctrl Pts',(-20.308429078028,2.39749814159382,36.3229893727358));
#3732=CARTESIAN_POINT('Ctrl Pts',(-16.7729197254512,11.6161743560435,36.0356342679414));
#3733=CARTESIAN_POINT('Ctrl Pts',(-9.26639740579688,18.0293264574147,35.7482791631469));
#3734=CARTESIAN_POINT('Ctrl Pts',(0.390752078579155,20.0828289966823,35.4609240583524));
#3735=CARTESIAN_POINT('Ctrl Pts',(9.85718603126438,17.2783606038847,35.173568953558));
#3736=CARTESIAN_POINT('Ctrl Pts',(16.8375536048334,10.2961170131616,34.8862138487635));
#3737=CARTESIAN_POINT('Ctrl Pts',(19.6394116022848,0.828930399623283,34.5988587439691));
#3738=CARTESIAN_POINT('Ctrl Pts',(17.583389458688,-8.82769487647963,34.3115036391746));
#3739=CARTESIAN_POINT('Ctrl Pts',(11.1680089391291,-16.3324055182664,34.0241485343802));
#3740=CARTESIAN_POINT('Ctrl Pts',(1.94876147391059,-19.8655672911379,33.7367934295857));
#3741=CARTESIAN_POINT('Ctrl Pts',(-7.83901709249938,-18.5705238612807,33.4494383247912));
#3742=CARTESIAN_POINT('Ctrl Pts',(-15.822147020432,-12.761272616596,33.1620832199968));
#3743=CARTESIAN_POINT('Ctrl Pts',(-20.0650082210654,-3.84634806534348,32.8747281152023));
#3744=CARTESIAN_POINT('Ctrl Pts',(-19.5388611652485,6.01270498674646,32.5873730104079));
#3745=CARTESIAN_POINT('Ctrl Pts',(-14.3712772361516,14.4254234079176,32.3000179056134));
#3746=CARTESIAN_POINT('Ctrl Pts',(-5.81520813891654,19.3520284584139,32.0126628008189));
#3747=CARTESIAN_POINT('Ctrl Pts',(4.05480985465489,19.5979970400584,31.7253076960245));
#3748=CARTESIAN_POINT('Ctrl Pts',(12.8456554658177,15.1036907586689,31.43795259123));
#3749=CARTESIAN_POINT('Ctrl Pts',(18.4258676004913,6.95881579093781,31.1505974864356));
#3750=CARTESIAN_POINT('Ctrl Pts',(19.442447273926,-2.86179118406364,30.8632423816411));
#3751=CARTESIAN_POINT('Ctrl Pts',(15.648910802613,-11.976989299578,30.5758872768467));
#3752=CARTESIAN_POINT('Ctrl Pts',(7.96505314009843,-18.1766737309328,30.2885321720522));
#3753=CARTESIAN_POINT('Ctrl Pts',(-1.74606901945873,-19.957645945892,30.0011770672577));
#3754=CARTESIAN_POINT('Ctrl Pts',(-11.1298608969078,-16.8880847994448,29.7138219624633));
#3755=CARTESIAN_POINT('Ctrl Pts',(-17.911093429504,-9.71224749868968,29.4264668576688));
#3756=CARTESIAN_POINT('Ctrl Pts',(-20.445563768502,-0.170014231222277,29.1391117528744));
#3757=CARTESIAN_POINT('Ctrl Pts',(-18.1187548136468,9.42496965186173,28.8517566480799));
#3758=CARTESIAN_POINT('Ctrl Pts',(-11.4948333139931,16.7462686893163,28.5644015432855));
#3759=CARTESIAN_POINT('Ctrl Pts',(-2.17985990053444,20.0187334998053,28.277046438491));
#3760=CARTESIAN_POINT('Ctrl Pts',(7.56762234479967,18.4489101001199,27.9896913336965));
#3761=CARTESIAN_POINT('Ctrl Pts',(15.3842026408774,12.4174237075034,27.7023362289021));
#3762=CARTESIAN_POINT('Ctrl Pts',(19.3746438712396,3.38669093455857,27.4149811241076));
#3763=CARTESIAN_POINT('Ctrl Pts',(18.5714088208452,-6.4536631791484,27.1276260193132));
#3764=CARTESIAN_POINT('Ctrl Pts',(13.169252846011,-14.7177097940271,26.8402709145187));
#3765=CARTESIAN_POINT('Ctrl Pts',(4.47800276672569,-19.4017174465239,26.5529158097243));
#3766=CARTESIAN_POINT('Ctrl Pts',(-5.39502861336253,-19.3699842285761,26.2655607049298));
#3767=CARTESIAN_POINT('Ctrl Pts',(-14.0559894031808,-14.6302042941743,25.9782056001354));
#3768=CARTESIAN_POINT('Ctrl Pts',(-19.4049108528042,-6.33160230618341,25.6908504953409));
#3769=CARTESIAN_POINT('Ctrl Pts',(-20.1448735831246,3.51371184761908,25.4034953905464));
#3770=CARTESIAN_POINT('Ctrl Pts',(-16.0964634797624,12.5186066978836,25.116140285752));
#3771=CARTESIAN_POINT('Ctrl Pts',(-8.24127310620467,18.4997219638265,24.8287851809575));
#3772=CARTESIAN_POINT('Ctrl Pts',(1.51609887817399,20.0068542034755,24.5414300761631));
#3773=CARTESIAN_POINT('Ctrl Pts',(10.8098437893446,16.6745785312932,24.2540749713686));
#3774=CARTESIAN_POINT('Ctrl Pts',(17.3865656869656,9.3108508943772,23.9667198665742));
#3775=CARTESIAN_POINT('Ctrl Pts',(19.6516481310015,-0.298891930019552,23.6793647617797));
#3776=CARTESIAN_POINT('Ctrl Pts',(17.0558908117042,-9.8246359728042,23.3920096569852));
#3777=CARTESIAN_POINT('Ctrl Pts',(10.2286706983507,-16.9567339217345,23.1046545521908));
#3778=CARTESIAN_POINT('Ctrl Pts',(0.825340959579978,-19.9659107947844,22.8172994473963));
#3779=CARTESIAN_POINT('Ctrl Pts',(-8.87413211958535,-18.1225503807984,22.5299443426019));
#3780=CARTESIAN_POINT('Ctrl Pts',(-16.5179782389181,-11.8736006983883,22.2425892378074));
#3781=CARTESIAN_POINT('Ctrl Pts',(-20.2528420525752,-2.73420531779324,21.9552341330129));
#3782=CARTESIAN_POINT('Ctrl Pts',(-19.1731545960945,7.07966398158887,21.6678790282185));
#3783=CARTESIAN_POINT('Ctrl Pts',(-13.5407009038251,15.1884999667636,21.380523923424));
#3784=CARTESIAN_POINT('Ctrl Pts',(-4.72114663654789,19.6262041203322,21.0931688186296));
#3785=CARTESIAN_POINT('Ctrl Pts',(5.1470862918972,19.3167941964291,20.8058137138351));
#3786=CARTESIAN_POINT('Ctrl Pts',(13.6713094404758,14.3352908749873,20.5184586090407));
#3787=CARTESIAN_POINT('Ctrl Pts',(18.7847079768344,5.88952797075352,20.2311035042462));
#3788=CARTESIAN_POINT('Ctrl Pts',(19.2474682814682,-3.97270344737467,19.9437483994517));
#3789=CARTESIAN_POINT('Ctrl Pts',(14.9473877735656,-12.8601700839052,19.6563932946573));
#3790=CARTESIAN_POINT('Ctrl Pts',(6.92707995267172,-18.6179837458814,19.3690381898628));
#3791=CARTESIAN_POINT('Ctrl Pts',(-2.86882152030585,-19.8500835153616,19.0816830850684));
#3792=CARTESIAN_POINT('Ctrl Pts',(-12.0651659808277,-16.2577299275295,18.7943279802739));
#3793=CARTESIAN_POINT('Ctrl Pts',(-18.4321735195143,-8.71193833734207,18.5069728754794));
#3794=CARTESIAN_POINT('Ctrl Pts',(-20.4260759068539,0.957710475718959,18.219617770685));
#3795=CARTESIAN_POINT('Ctrl Pts',(-17.5634239854468,10.4066777095034,17.9322626658905));
#3796=CARTESIAN_POINT('Ctrl Pts',(-10.5383073214473,17.3439312568061,17.6449075610961));
#3797=CARTESIAN_POINT('Ctrl Pts',(-1.0540611479752,20.0874395930616,17.3575524563016));
#3798=CARTESIAN_POINT('Ctrl Pts',(8.58972763254771,17.9719999917133,17.0701973515072));
#3799=CARTESIAN_POINT('Ctrl Pts',(16.0547927384382,11.5105327509826,16.7828422467127));
#3800=CARTESIAN_POINT('Ctrl Pts',(19.531121617207,2.2697034291998,16.4954871419182));
#3801=CARTESIAN_POINT('Ctrl Pts',(18.1758407252437,-7.50991069825476,16.2081320371238));
#3802=CARTESIAN_POINT('Ctrl Pts',(12.3175366465845,-15.4571305854484,15.9207769323293));
#3803=CARTESIAN_POINT('Ctrl Pts',(3.37667469419375,-19.6449993239141,15.6334218275349));
#3804=CARTESIAN_POINT('Ctrl Pts',(-6.47898759841735,-19.058198232611,15.3460667227404));
#3805=CARTESIAN_POINT('Ctrl Pts',(-14.8596578177509,-13.8388328001911,15.058711617946));
#3806=CARTESIAN_POINT('Ctrl Pts',(-19.7336268126598,-5.25274967414016,14.7713565131515));
#3807=CARTESIAN_POINT('Ctrl Pts',(-19.918543890634,4.61890789707317,14.484001408357));
#3808=CARTESIAN_POINT('Ctrl Pts',(-15.3707398394351,13.3812923825617,14.1966463035626));
#3809=CARTESIAN_POINT('Ctrl Pts',(-7.19054913980327,18.9125512886227,13.9092911987681));
#3810=CARTESIAN_POINT('Ctrl Pts',(-0.641200454946104,19.5475635458409,13.7177211289051));
#3811=CARTESIAN_POINT('Ctrl Pts',(2.51263304499393,19.0651954767044,13.6219360939737));
#3812=CARTESIAN_POINT('Ctrl Pts',(-4.1829933449798,-19.0539986430076,36.8514325139571));
#3813=CARTESIAN_POINT('Ctrl Pts',(-7.35076290021442,-18.4259782855864,36.7556474790256));
#3814=CARTESIAN_POINT('Ctrl Pts',(-13.3648161882491,-15.5641825682005,36.5640774091626));
#3815=CARTESIAN_POINT('Ctrl Pts',(-19.2433199805055,-7.48051943267885,36.2767223043682));
#3816=CARTESIAN_POINT('Ctrl Pts',(-20.5511524291967,2.42614255812226,35.9893671995737));
#3817=CARTESIAN_POINT('Ctrl Pts',(-16.9725511192433,11.7571933319897,35.7020120947793));
#3818=CARTESIAN_POINT('Ctrl Pts',(-9.37452374498236,18.2485194049699,35.4146569899848));
#3819=CARTESIAN_POINT('Ctrl Pts',(0.40034257635194,20.3270539395741,35.1273018851904));
#3820=CARTESIAN_POINT('Ctrl Pts',(9.98217052090856,17.4883996418296,34.8399467803959));
#3821=CARTESIAN_POINT('Ctrl Pts',(17.0476266121924,10.4210444232266,34.5525916756014));
#3822=CARTESIAN_POINT('Ctrl Pts',(19.8836386897219,0.838455247570344,34.265236570807));
#3823=CARTESIAN_POINT('Ctrl Pts',(17.8025540914798,-8.93588173140131,33.9778814660125));
#3824=CARTESIAN_POINT('Ctrl Pts',(11.3089718117396,-16.5320728358598,33.6905263612181));
#3825=CARTESIAN_POINT('Ctrl Pts',(1.97734411993501,-20.1083029168008,33.4031712564236));
#3826=CARTESIAN_POINT('Ctrl Pts',(-7.92974488489167,-18.7974732506769,33.1158161516292));
#3827=CARTESIAN_POINT('Ctrl Pts',(-16.0101870751326,-12.9174087578989,32.8284610468347));
#3828=CARTESIAN_POINT('Ctrl Pts',(-20.3047676363591,-3.89381361904523,32.5411059420402));
#3829=CARTESIAN_POINT('Ctrl Pts',(-19.7722069875989,6.08541870019306,32.2537508372458));
#3830=CARTESIAN_POINT('Ctrl Pts',(-14.5416315671778,14.6006859487296,31.9663957324513));
#3831=CARTESIAN_POINT('Ctrl Pts',(-5.88126623567221,19.5873450206875,31.6790406276569));
#3832=CARTESIAN_POINT('Ctrl Pts',(4.10906468460903,19.8363118946769,31.3916855228624));
#3833=CARTESIAN_POINT('Ctrl Pts',(13.0070683943493,15.2872212003823,31.1043304180679));
#3834=CARTESIAN_POINT('Ctrl Pts',(18.6553018490901,7.04306234641355,30.8169753132735));
#3835=CARTESIAN_POINT('Ctrl Pts',(19.6842733616669,-2.89725524776531,30.529620208479));
#3836=CARTESIAN_POINT('Ctrl Pts',(15.8444946773309,-12.1235652337785,30.2422651036846));
#3837=CARTESIAN_POINT('Ctrl Pts',(8.06697280842805,-18.3988221897129,29.9549099988901));
#3838=CARTESIAN_POINT('Ctrl Pts',(-1.76252537917089,-20.2015039881178,29.6675548940957));
#3839=CARTESIAN_POINT('Ctrl Pts',(-11.2607032145164,-17.0945256976587,29.3801997893012));
#3840=CARTESIAN_POINT('Ctrl Pts',(-18.1245971902764,-9.83121682527653,29.0928446845068));
#3841=CARTESIAN_POINT('Ctrl Pts',(-20.6899620569103,-0.172666240991968,
28.8054895797123));
#3842=CARTESIAN_POINT('Ctrl Pts',(-18.3347899121402,9.53927797505594,28.5181344749178));
#3843=CARTESIAN_POINT('Ctrl Pts',(-11.6301245494884,16.9498217244957,28.2307793701234));
#3844=CARTESIAN_POINT('Ctrl Pts',(-2.20160405713254,20.2621770213589,27.9434242653289));
#3845=CARTESIAN_POINT('Ctrl Pts',(7.66469743614053,18.6732178868189,27.6560691605345));
#3846=CARTESIAN_POINT('Ctrl Pts',(15.5765597926373,12.568209259528,27.36871405574));
#3847=CARTESIAN_POINT('Ctrl Pts',(19.615643453322,3.42739422642493,27.0813589509456));
#3848=CARTESIAN_POINT('Ctrl Pts',(18.8026171786704,-6.53291121889939,26.7940038461511));
#3849=CARTESIAN_POINT('Ctrl Pts',(13.3346103416316,-14.8976943910755,26.5066487413567));
#3850=CARTESIAN_POINT('Ctrl Pts',(4.53741620704277,-19.6387988663828,26.2192936365622));
#3851=CARTESIAN_POINT('Ctrl Pts',(-5.45596483195574,-19.6066788288443,25.9319385317678));
#3852=CARTESIAN_POINT('Ctrl Pts',(-14.2225004585958,-14.8091222221668,25.6445834269733));
#3853=CARTESIAN_POINT('Ctrl Pts',(-19.6366238555461,-6.40936245595792,25.3572283221788));
#3854=CARTESIAN_POINT('Ctrl Pts',(-20.3856065371633,3.55596349104764,25.0698732173844));
#3855=CARTESIAN_POINT('Ctrl Pts',(-16.2878473781451,12.6706256439805,24.7825181125899));
#3856=CARTESIAN_POINT('Ctrl Pts',(-8.33690429746652,18.7246491337958,24.4951630077954));
#3857=CARTESIAN_POINT('Ctrl Pts',(1.53940748817207,20.2501529195275,24.207807903001));
#3858=CARTESIAN_POINT('Ctrl Pts',(10.9464407083735,16.8772576822791,23.9204527982065));
#3859=CARTESIAN_POINT('Ctrl Pts',(17.6033311182432,9.42376813989634,23.6330976934121));
#3860=CARTESIAN_POINT('Ctrl Pts',(19.8960243222421,-0.303114925081894,23.3457425886176));
#3861=CARTESIAN_POINT('Ctrl Pts',(17.2686254031196,-9.94497528536632,23.0583874838232));
#3862=CARTESIAN_POINT('Ctrl Pts',(10.3581832700726,-17.1640116347153,22.7710323790287));
#3863=CARTESIAN_POINT('Ctrl Pts',(0.840229412010222,-20.2098695833468,22.4836772742343));
#3864=CARTESIAN_POINT('Ctrl Pts',(-8.97747769597031,-18.344039090159,22.1963221694398));
#3865=CARTESIAN_POINT('Ctrl Pts',(-16.7145002914844,-12.0189163526989,21.9089670646454));
#3866=CARTESIAN_POINT('Ctrl Pts',(-20.4948911138935,-2.76811414330369,21.6216119598509));
#3867=CARTESIAN_POINT('Ctrl Pts',(-19.4020425509487,7.16538364476662,21.3342568550565));
#3868=CARTESIAN_POINT('Ctrl Pts',(-13.7009307277973,15.3730642104359,21.0469017502619));
#3869=CARTESIAN_POINT('Ctrl Pts',(-4.77386841087086,19.8648628118663,20.7595466454675));
#3870=CARTESIAN_POINT('Ctrl Pts',(5.21465568462119,19.5516812622716,20.472191540673));
#3871=CARTESIAN_POINT('Ctrl Pts',(13.8427868740921,14.5094547239664,20.1848364358786));
#3872=CARTESIAN_POINT('Ctrl Pts',(19.0185163953425,5.9607401886036,19.8974813310841));
#3873=CARTESIAN_POINT('Ctrl Pts',(19.4869176265112,-4.02170923973455,19.6101262262897));
#3874=CARTESIAN_POINT('Ctrl Pts',(15.1344202668599,-13.0175117598583,19.3227711214952));
#3875=CARTESIAN_POINT('Ctrl Pts',(7.01634700048754,-18.8455116578108,19.0354160167008));
#3876=CARTESIAN_POINT('Ctrl Pts',(-2.89896393799525,-20.0926303998211,18.7480609119063));
#3877=CARTESIAN_POINT('Ctrl Pts',(-12.2074094218367,-16.4564869654356,18.4607058071118));
#3878=CARTESIAN_POINT('Ctrl Pts',(-18.6520291094429,-8.81871415805255,18.1733507023174));
#3879=CARTESIAN_POINT('Ctrl Pts',(-20.6702366438509,0.968805133921827,17.8859955975229));
#3880=CARTESIAN_POINT('Ctrl Pts',(-17.772689746037,10.532952795941,17.5986404927285));
#3881=CARTESIAN_POINT('Ctrl Pts',(-10.6619387583225,17.5547696418524,17.311285387934));
#3882=CARTESIAN_POINT('Ctrl Pts',(-1.0620821096756,20.3317206235021,17.0239302831396));
#3883=CARTESIAN_POINT('Ctrl Pts',(8.69926191126156,18.1904943701453,16.7365751783451));
#3884=CARTESIAN_POINT('Ctrl Pts',(16.2553242222622,11.6502635391609,16.4492200735507));
#3885=CARTESIAN_POINT('Ctrl Pts',(19.7740285924776,2.29679093941282,16.1618649687562));
#3886=CARTESIAN_POINT('Ctrl Pts',(18.4022272698807,-7.6020341229294,15.8745098639617));
#3887=CARTESIAN_POINT('Ctrl Pts',(12.4725118312358,-15.6461285175766,15.5871547591673));
#3888=CARTESIAN_POINT('Ctrl Pts',(3.4226634597083,-19.8850463058965,15.2997996543728));
#3889=CARTESIAN_POINT('Ctrl Pts',(-6.55313743577149,-19.2910922041911,15.0124445495784));
#3890=CARTESIAN_POINT('Ctrl Pts',(-15.0359645061704,-14.0081041950046,14.7250894447839));
#3891=CARTESIAN_POINT('Ctrl Pts',(-19.9693484990432,-5.31735874109576,14.4377343399895));
#3892=CARTESIAN_POINT('Ctrl Pts',(-20.1565145431228,4.67463128852472,14.150379235195));
#3893=CARTESIAN_POINT('Ctrl Pts',(-15.5532841565454,13.5438278430004,13.8630241304005));
#3894=CARTESIAN_POINT('Ctrl Pts',(-7.27335778439899,19.1425094553087,13.5756690256061));
#3895=CARTESIAN_POINT('Ctrl Pts',(-0.644211821948482,19.7852656205024,13.3840989557431));
#3896=CARTESIAN_POINT('Ctrl Pts',(2.54808891505096,19.2970141187541,13.2883139208116));
#3897=CARTESIAN_POINT('Ctrl Pts',(-4.21211390476877,-19.2008843635751,36.7213633672086));
#3898=CARTESIAN_POINT('Ctrl Pts',(-7.40428310933208,-18.5680266983178,36.6255783322771));
#3899=CARTESIAN_POINT('Ctrl Pts',(-13.4645194804144,-15.6842412622652,36.4340082624141));
#3900=CARTESIAN_POINT('Ctrl Pts',(-19.3882645963735,-7.53840617935831,36.1466531576197));
#3901=CARTESIAN_POINT('Ctrl Pts',(-20.7061366618752,2.44443210313018,35.8592980528252));
#3902=CARTESIAN_POINT('Ctrl Pts',(-17.1000251445284,11.8472397400682,35.5719429480307));
#3903=CARTESIAN_POINT('Ctrl Pts',(-9.44356551028631,18.3884820716728,35.2845878432363));
#3904=CARTESIAN_POINT('Ctrl Pts',(0.406465982277806,20.4830008576815,34.9972327384418));
#3905=CARTESIAN_POINT('Ctrl Pts',(10.0619780538661,17.622517382524,34.7098776336474));
#3906=CARTESIAN_POINT('Ctrl Pts',(17.1817659837288,10.5008152949303,34.4225225288529));
#3907=CARTESIAN_POINT('Ctrl Pts',(20.0395869118298,0.84453720347985,34.1351674240585));
#3908=CARTESIAN_POINT('Ctrl Pts',(17.9424989000453,-9.0049630887649,33.847812319264));
#3909=CARTESIAN_POINT('Ctrl Pts',(11.3989819110728,-16.6595679137955,33.5604572144695));
#3910=CARTESIAN_POINT('Ctrl Pts',(1.99559520349224,-20.2632987187663,33.2731021096751));
#3911=CARTESIAN_POINT('Ctrl Pts',(-7.9876779801225,-18.9423889518277,32.9857470048806));
#3912=CARTESIAN_POINT('Ctrl Pts',(-16.130257707267,-13.0171075416162,32.6983919000862));
#3913=CARTESIAN_POINT('Ctrl Pts',(-20.457863017457,-3.92412215622971,32.4110367952917));
#3914=CARTESIAN_POINT('Ctrl Pts',(-19.9212070506112,6.13184913451699,32.1236816904972));
#3915=CARTESIAN_POINT('Ctrl Pts',(-14.6504091987728,14.7125976566298,31.8363265857028));
#3916=CARTESIAN_POINT('Ctrl Pts',(-5.92344680902314,19.7376034745665,31.5489714809083));
#3917=CARTESIAN_POINT('Ctrl Pts',(4.14370842919101,19.9884848706539,31.2616163761139));
#3918=CARTESIAN_POINT('Ctrl Pts',(13.1101366052231,15.4044122732948,30.9742612713194));
#3919=CARTESIAN_POINT('Ctrl Pts',(18.8018042249702,7.09685693292189,30.686906166525));
#3920=CARTESIAN_POINT('Ctrl Pts',(19.8386883917402,-2.91990038301063,30.3995510617305));
#3921=CARTESIAN_POINT('Ctrl Pts',(15.9693823194439,-12.2171594671413,30.1121959569361));
#3922=CARTESIAN_POINT('Ctrl Pts',(8.13205234057268,-18.5406723154196,29.8248408521416));
#3923=CARTESIAN_POINT('Ctrl Pts',(-1.77303338227115,-20.3572164973762,29.5374857473471));
#3924=CARTESIAN_POINT('Ctrl Pts',(-11.344250943376,-17.2263459566131,29.2501306425527));
#3925=CARTESIAN_POINT('Ctrl Pts',(-18.2609273519655,-9.90718320390611,28.9627755377582));
#3926=CARTESIAN_POINT('Ctrl Pts',(-20.8460195336254,-0.174359648730484,
28.6754204329638));
#3927=CARTESIAN_POINT('Ctrl Pts',(-18.4727364279374,9.61226812814327,28.3880653281693));
#3928=CARTESIAN_POINT('Ctrl Pts',(-11.7165130793368,17.0797979745534,28.1007102233748));
#3929=CARTESIAN_POINT('Ctrl Pts',(-2.21548851693826,20.4176248436154,27.8133551185804));
#3930=CARTESIAN_POINT('Ctrl Pts',(7.7266835241168,18.816446824418,27.5260000137859));
#3931=CARTESIAN_POINT('Ctrl Pts',(15.6993870510739,12.6644914918108,27.2386449089914));
#3932=CARTESIAN_POINT('Ctrl Pts',(19.7695307285319,3.4533848054262,26.951289804197));
#3933=CARTESIAN_POINT('Ctrl Pts',(18.9502523898358,-6.58351406558333,26.6639346994025));
#3934=CARTESIAN_POINT('Ctrl Pts',(13.4401973066245,-15.0126213091233,26.3765795946081));
#3935=CARTESIAN_POINT('Ctrl Pts',(4.57535391781492,-19.7901842480079,26.0892244898136));
#3936=CARTESIAN_POINT('Ctrl Pts',(-5.49487489379023,-19.7578172116477,25.8018693850192));
#3937=CARTESIAN_POINT('Ctrl Pts',(-14.3288240147978,-14.9233680320023,25.5145142802247));
#3938=CARTESIAN_POINT('Ctrl Pts',(-19.7845813014246,-6.45901522906786,25.2271591754303));
#3939=CARTESIAN_POINT('Ctrl Pts',(-20.5393235603638,3.58294275061395,24.9398040706358));
#3940=CARTESIAN_POINT('Ctrl Pts',(-16.4100531777847,12.7676954446541,24.6524489658413));
#3941=CARTESIAN_POINT('Ctrl Pts',(-8.39796840106876,18.8682735708518,24.3650938610469));
#3942=CARTESIAN_POINT('Ctrl Pts',(1.55429091017034,20.4055082780383,24.0777387562524));
#3943=CARTESIAN_POINT('Ctrl Pts',(11.0336629661459,17.0066759244919,23.7903836514579));
#3944=CARTESIAN_POINT('Ctrl Pts',(17.7417439789247,9.4958700376964,23.5030285466635));
#3945=CARTESIAN_POINT('Ctrl Pts',(20.0520676890866,-0.305811465871513,23.215673441869));
#3946=CARTESIAN_POINT('Ctrl Pts',(17.4044644213161,-10.0218164514415,22.9283183370746));
#3947=CARTESIAN_POINT('Ctrl Pts',(10.4408819062923,-17.296366231295,22.6409632322801));
#3948=CARTESIAN_POINT('Ctrl Pts',(0.84973624748598,-20.3656464229207,22.3536081274857));
#3949=CARTESIAN_POINT('Ctrl Pts',(-9.04346772390924,-18.4854679411089,22.0662530226912));
#3950=CARTESIAN_POINT('Ctrl Pts',(-16.8399869953484,-12.1117058500666,21.7788979178968));
#3951=CARTESIAN_POINT('Ctrl Pts',(-20.6494485209708,-2.78976620061554,21.4915428131023));
#3952=CARTESIAN_POINT('Ctrl Pts',(-19.5481960977584,7.22011886581708,21.2041877083078));
#3953=CARTESIAN_POINT('Ctrl Pts',(-13.8032434820575,15.4909154046766,20.9168326035134));
#3954=CARTESIAN_POINT('Ctrl Pts',(-4.80753324184219,20.0172553406335,20.6294774987189));
#3955=CARTESIAN_POINT('Ctrl Pts',(5.25780127700917,19.7016654665273,20.3421223939245));
#3956=CARTESIAN_POINT('Ctrl Pts',(13.9522816491063,14.6206648759838,20.05476728913));
#3957=CARTESIAN_POINT('Ctrl Pts',(19.1678118428104,6.00621186150783,19.7674121843355));
#3958=CARTESIAN_POINT('Ctrl Pts',(19.6398150171986,-4.05300127680117,19.4800570795411));
#3959=CARTESIAN_POINT('Ctrl Pts',(15.2538475311096,-13.11798032325,19.1927019747467));
#3960=CARTESIAN_POINT('Ctrl Pts',(7.0733473596858,-18.9907967661818,18.9053468699522));
#3961=CARTESIAN_POINT('Ctrl Pts',(-2.9182110025273,-20.2475056856587,18.6179917651577));
#3962=CARTESIAN_POINT('Ctrl Pts',(-12.2982371958915,-16.5834007912803,18.3306366603633));
#3963=CARTESIAN_POINT('Ctrl Pts',(-18.7924151520737,-8.88689452571809,18.0432815555688));
#3964=CARTESIAN_POINT('Ctrl Pts',(-20.8261424356462,0.975889489494661,17.7559264507743));
#3965=CARTESIAN_POINT('Ctrl Pts',(-17.9063137844836,10.6135841762402,17.4685713459799));
#3966=CARTESIAN_POINT('Ctrl Pts',(-10.7408820714972,17.6893978613342,17.1812162411854));
#3967=CARTESIAN_POINT('Ctrl Pts',(-1.06720379030772,20.4877032262197,16.893861136391));
#3968=CARTESIAN_POINT('Ctrl Pts',(8.76920364925728,18.3300112292128,16.6065060315965));
#3969=CARTESIAN_POINT('Ctrl Pts',(16.3833711153064,11.7394868884675,16.3191509268021));
#3970=CARTESIAN_POINT('Ctrl Pts',(19.9291337765185,2.31408733392828,16.0317958220076));
#3971=CARTESIAN_POINT('Ctrl Pts',(18.5467836379926,-7.66085839176953,15.7444407172132));
#3972=CARTESIAN_POINT('Ctrl Pts',(12.571469171938,-15.7668107767934,15.4570856124187));
#3973=CARTESIAN_POINT('Ctrl Pts',(3.45202926650511,-20.0383253327624,15.1697305076243));
#3974=CARTESIAN_POINT('Ctrl Pts',(-6.60048539051441,-19.4398036985316,14.8823754028298));
#3975=CARTESIAN_POINT('Ctrl Pts',(-15.148541953272,-14.116190419062,14.5950202980353));
#3976=CARTESIAN_POINT('Ctrl Pts',(-20.1198675878587,-5.3586138817739,14.3076651932409));
#3977=CARTESIAN_POINT('Ctrl Pts',(-20.3084638855266,4.7102124236753,14.0203100884464));
#3978=CARTESIAN_POINT('Ctrl Pts',(-15.6698532416418,13.6476135140251,13.732954983652));
#3979=CARTESIAN_POINT('Ctrl Pts',(-7.32621781459917,19.2893449200179,13.4455998788575));
#3980=CARTESIAN_POINT('Ctrl Pts',(-0.64616077839068,19.937049565346,13.2540298089945));
#3981=CARTESIAN_POINT('Ctrl Pts',(2.57072855862413,19.4450373211513,13.158244774063));
#3982=CARTESIAN_POINT('Origin',(2.0122792321331E-15,0.,0.));
#3983=CARTESIAN_POINT('',(-0.396051434680623,25.9940796250733,0.));
#3984=CARTESIAN_POINT('Origin',(-0.39605143468062,0.0475466319657825,0.));
#3985=CARTESIAN_POINT('Origin',(-0.39605143468062,0.0475466319657847,18.4125806754));
#3986=CARTESIAN_POINT('',(22.6695748532554,0.0475466319657868,11.9125806754));
#3987=CARTESIAN_POINT('Origin',(-0.39605143468062,0.0475466319657839,11.9125806754));
#3988=CARTESIAN_POINT('',(16.2051825333616,0.0475466319657867,17.7331456641603));
#3989=CARTESIAN_POINT('Origin',(22.6695748532554,0.0475466319657876,18.4125806754));
#3990=CARTESIAN_POINT('',(-0.396051434680624,16.648780600008,17.7331456641603));
#3991=CARTESIAN_POINT('Origin',(-0.396051434680621,0.0475466319657846,17.7331456641603));
#3992=CARTESIAN_POINT('Origin',(-0.396051434680621,0.0475466319657846,17.7331456641603));
#3993=CARTESIAN_POINT('Origin',(-0.39605143468062,0.0475466319657825,0.));
#3994=CARTESIAN_POINT('',(-25.9403613608608,0.0475466319657869,10.4701623890313));
#3995=CARTESIAN_POINT('',(-0.396051434680617,25.591856558146,10.4701623890313));
#3996=CARTESIAN_POINT('Origin',(-0.396051434680622,0.0475466319657838,10.4701623890313));
#3997=CARTESIAN_POINT('Origin',(-0.396051434680622,0.0475466319657838,10.4701623890313));
#3998=CARTESIAN_POINT('',(-0.396051434680617,25.9940796250734,-3.17753385789804E-15));
#3999=CARTESIAN_POINT('Origin',(-0.39605143468062,0.0475466319657839,11.9125806754));
#4000=CARTESIAN_POINT('',(-24.4414669862449,0.0475466319657869,11.9125806754));
#4001=CARTESIAN_POINT('Origin',(-0.39605143468062,0.0475466319657839,11.9125806754));
#4002=CARTESIAN_POINT('Origin',(-0.39605143468062,0.0475466319657838,10.4125806754));
#4003=CARTESIAN_POINT('Origin',(-24.4414669862449,0.0475466319657867,10.4125806754));
#4004=CARTESIAN_POINT('Origin',(-0.39605143468062,0.0475466319657839,11.9125806754));
#4005=CARTESIAN_POINT('',(-0.396051434680618,17.2605466319658,11.9125806754));
#4006=CARTESIAN_POINT('',(0.,0.,0.));
#4007=UNCERTAINTY_MEASURE_WITH_UNIT(LENGTH_MEASURE(0.01),#4013,
'DISTANCE_ACCURACY_VALUE',
'Maximum model space distance between geometric entities at asserted c
onnectivities');
#4008=UNCERTAINTY_MEASURE_WITH_UNIT(LENGTH_MEASURE(0.01),#4013,
'DISTANCE_ACCURACY_VALUE',
'Maximum model space distance between geometric entities at asserted c
onnectivities');
#4009=UNCERTAINTY_MEASURE_WITH_UNIT(LENGTH_MEASURE(0.01),#4013,
'DISTANCE_ACCURACY_VALUE',
'Maximum model space distance between geometric entities at asserted c
onnectivities');
#4010=(
GEOMETRIC_REPRESENTATION_CONTEXT(3)
GLOBAL_UNCERTAINTY_ASSIGNED_CONTEXT((#4007))
GLOBAL_UNIT_ASSIGNED_CONTEXT((#4013,#4015,#4016))
REPRESENTATION_CONTEXT('','3D')
);
#4011=(
GEOMETRIC_REPRESENTATION_CONTEXT(3)
GLOBAL_UNCERTAINTY_ASSIGNED_CONTEXT((#4008))
GLOBAL_UNIT_ASSIGNED_CONTEXT((#4013,#4015,#4016))
REPRESENTATION_CONTEXT('','3D')
);
#4012=(
GEOMETRIC_REPRESENTATION_CONTEXT(3)
GLOBAL_UNCERTAINTY_ASSIGNED_CONTEXT((#4009))
GLOBAL_UNIT_ASSIGNED_CONTEXT((#4013,#4015,#4016))
REPRESENTATION_CONTEXT('','3D')
);
#4013=(
LENGTH_UNIT()
NAMED_UNIT(*)
SI_UNIT(.MILLI.,.METRE.)
);
#4014=(
LENGTH_UNIT()
NAMED_UNIT(*)
SI_UNIT($,.METRE.)
);
#4015=(
NAMED_UNIT(*)
PLANE_ANGLE_UNIT()
SI_UNIT($,.RADIAN.)
);
#4016=(
NAMED_UNIT(*)
SI_UNIT($,.STERADIAN.)
SOLID_ANGLE_UNIT()
);
#4017=SHAPE_DEFINITION_REPRESENTATION(#4019,#4022);
#4018=SHAPE_DEFINITION_REPRESENTATION(#4020,#4023);
#4019=PRODUCT_DEFINITION_SHAPE('',$,#4025);
#4020=PRODUCT_DEFINITION_SHAPE('',$,#4026);
#4021=PRODUCT_DEFINITION_SHAPE($,$,#14);
#4022=SHAPE_REPRESENTATION('',(#412,#457),#4010);
#4023=SHAPE_REPRESENTATION('',(#413),#4011);
#4024=PRODUCT_DEFINITION_CONTEXT('part definition',#4032,'design');
#4025=PRODUCT_DEFINITION('Threaded filter adapter',
'Threaded filter adapter v3',#4027,#4024);
#4026=PRODUCT_DEFINITION('nato-filter adapter','nato-filter adapter',#4028,
#4024);
#4027=PRODUCT_DEFINITION_FORMATION('',$,#4034);
#4028=PRODUCT_DEFINITION_FORMATION('',$,#4035);
#4029=PRODUCT_RELATED_PRODUCT_CATEGORY('Threaded filter adapter v3',
'Threaded filter adapter v3',(#4034));
#4030=PRODUCT_RELATED_PRODUCT_CATEGORY('nato-filter adapter',
'nato-filter adapter',(#4035));
#4031=APPLICATION_PROTOCOL_DEFINITION('international standard',
'automotive_design',2009,#4032);
#4032=APPLICATION_CONTEXT(
'Core Data for Automotive Mechanical Design Process');
#4033=PRODUCT_CONTEXT('part definition',#4032,'mechanical');
#4034=PRODUCT('Threaded filter adapter','Threaded filter adapter v3',$,
(#4033));
#4035=PRODUCT('nato-filter adapter','nato-filter adapter',$,(#4033));
#4036=PRESENTATION_STYLE_ASSIGNMENT((#4037));
#4037=SURFACE_STYLE_USAGE(.BOTH.,#4038);
#4038=SURFACE_SIDE_STYLE('',(#4039));
#4039=SURFACE_STYLE_FILL_AREA(#4040);
#4040=FILL_AREA_STYLE('Steel - Satin',(#4041));
#4041=FILL_AREA_STYLE_COLOUR('Steel - Satin',#4042);
#4042=COLOUR_RGB('Steel - Satin',0.627450980392157,0.627450980392157,0.627450980392157);
ENDSEC;
END-ISO-10303-21;
```
