## Supplementary Material 4 for "De novo Powered Air-Purifying Respirator Design and Fabrication for Pandemic Response": Filter Cover.step

```
ISO-10303-21;
HEADER;
/* Generated by software containing ST-Developer
 * from STEP Tools, Inc. (www.steptools.com) 
 */

FILE_DESCRIPTION(
/* description */ (''),
/* implementation_level */ '2;1');

FILE_NAME(
/* name */ 'C:/Users/ferro/Desktop/MIT PAPR/filter cover.step',
/* time_stamp */ '2020-10-05T17:12:23-04:00',
/* author */ (''),
/* organization */ (''),
/* preprocessor_version */ 'ST-DEVELOPER v18.1',
/* originating_system */ 'Autodesk Translation Framework v9.3.0.1241',
/* authorisation */ '');

FILE_SCHEMA (('AUTOMOTIVE_DESIGN { 1 0 10303 214 3 1 1 }'));
ENDSEC;

DATA;
#10=MECHANICAL_DESIGN_GEOMETRIC_PRESENTATION_REPRESENTATION('',(#21),#2892);
#11=ITEM_DEFINED_TRANSFORMATION($,$,#1218,#1351);
#12=ITEM_DEFINED_TRANSFORMATION($,$,#1217,#1352);
#13=(
REPRESENTATION_RELATIONSHIP($,$,#2907,#2906)
REPRESENTATION_RELATIONSHIP_WITH_TRANSFORMATION(#11)
SHAPE_REPRESENTATION_RELATIONSHIP()
);
#14=(
REPRESENTATION_RELATIONSHIP($,$,#2906,#2905)
REPRESENTATION_RELATIONSHIP_WITH_TRANSFORMATION(#12)
SHAPE_REPRESENTATION_RELATIONSHIP()
);
#15=CONTEXT_DEPENDENT_SHAPE_REPRESENTATION(#13,#2903);
#16=CONTEXT_DEPENDENT_SHAPE_REPRESENTATION(#14,#2904);
#17=NEXT_ASSEMBLY_USAGE_OCCURRENCE('lid:1','lid:1','lid:1',#2910,#2911,
'lid:1');
#18=NEXT_ASSEMBLY_USAGE_OCCURRENCE('Integrated enclosure:1',
'Integrated enclosure:1','Integrated enclosure:1',#2909,#2910,
'Integrated enclosure:1');
#19=SHAPE_REPRESENTATION_RELATIONSHIP('SRR','None',#2907,#20);
#20=ADVANCED_BREP_SHAPE_REPRESENTATION('',(#22),#2891);
#21=STYLED_ITEM('',(#2925),#22);
#22=MANIFOLD_SOLID_BREP('Body1',#1203);
#23=SPHERICAL_SURFACE('',#1260,0.999999999999994);
#24=SPHERICAL_SURFACE('',#1272,0.999999999999985);
#25=SPHERICAL_SURFACE('',#1296,1.);
#26=SPHERICAL_SURFACE('',#1310,1.);
#27=SPHERICAL_SURFACE('',#1311,1.);
#28=SPHERICAL_SURFACE('',#1341,1.);
#29=SPHERICAL_SURFACE('',#1344,0.999999999999996);
#30=B_SPLINE_SURFACE_WITH_KNOTS('',3,3,((#1793,#1794,#1795,#1796),(#1797,
#1798,#1799,#1800),(#1801,#1802,#1803,#1804),(#1805,#1806,#1807,#1808),
(#1809,#1810,#1811,#1812)),.UNSPECIFIED.,.F.,.F.,.F.,(4,1,4),(4,4),(0.,
0.571428571428571,1.),(11.8736836671205,12.0573566075928),.UNSPECIFIED.);
#31=B_SPLINE_SURFACE_WITH_KNOTS('',3,3,((#1874,#1875,#1876,#1877),(#1878,
#1879,#1880,#1881),(#1882,#1883,#1884,#1885),(#1886,#1887,#1888,#1889),
(#1890,#1891,#1892,#1893)),.UNSPECIFIED.,.F.,.F.,.F.,(4,1,4),(4,4),(0.,
0.571428571428571,1.),(0.346721578502812,0.530394518975118),
 .UNSPECIFIED.);
#32=B_SPLINE_SURFACE_WITH_KNOTS('',3,3,((#1911,#1912,#1913,#1914,#1915),
(#1916,#1917,#1918,#1919,#1920),(#1921,#1922,#1923,#1924,#1925),(#1926,
#1927,#1928,#1929,#1930),(#1931,#1932,#1933,#1934,#1935)),.UNSPECIFIED.,
 .F.,.F.,.F.,(4,1,4),(4,1,4),(-0.00161625127584748,0.571428571428571,1.00319302438191),
(-6.2863783315615,-5.38558740615393,-4.70919595600278),.UNSPECIFIED.);
#33=B_SPLINE_SURFACE_WITH_KNOTS('',3,3,((#1936,#1937,#1938,#1939),(#1940,
#1941,#1942,#1943),(#1944,#1945,#1946,#1947),(#1948,#1949,#1950,#1951)),
 .UNSPECIFIED.,.F.,.F.,.F.,(4,4),(4,4),(0.,1.),(-0.0135528199302276,0.0135528199302268),
 .UNSPECIFIED.);
#34=B_SPLINE_SURFACE_WITH_KNOTS('',3,3,((#1957,#1958,#1959,#1960,#1961,
#1962,#1963),(#1964,#1965,#1966,#1967,#1968,#1969,#1970),(#1971,#1972,#1973,
#1974,#1975,#1976,#1977),(#1978,#1979,#1980,#1981,#1982,#1983,#1984),(#1985,
#1986,#1987,#1988,#1989,#1990,#1991)),.UNSPECIFIED.,.F.,.F.,.F.,(4,1,4),
(4,1,1,1,4),(0.,0.571428571428571,1.),(1.55157366647842E-13,0.190749276203476,
0.317915460339023,0.381498552406797,0.44508164447457),.UNSPECIFIED.);
#35=B_SPLINE_SURFACE_WITH_KNOTS('',3,3,((#2014,#2015,#2016,#2017,#2018),
(#2019,#2020,#2021,#2022,#2023),(#2024,#2025,#2026,#2027,#2028),(#2029,
#2030,#2031,#2032,#2033),(#2034,#2035,#2036,#2037,#2038)),.UNSPECIFIED.,
 .F.,.F.,.F.,(4,1,4),(4,1,4),(-0.0016217584852087,0.571428571428571,1.00319196392675),
(-1.57398829072164,-0.897597901025653,0.00319196392675354),
 .UNSPECIFIED.);
#36=B_SPLINE_SURFACE_WITH_KNOTS('',3,3,((#2039,#2040,#2041,#2042,#2043,
#2044),(#2045,#2046,#2047,#2048,#2049,#2050),(#2051,#2052,#2053,#2054,#2055,
#2056),(#2057,#2058,#2059,#2060,#2061,#2062),(#2063,#2064,#2065,#2066,#2067,
#2068)),.UNSPECIFIED.,.F.,.F.,.F.,(4,1,4),(4,1,1,4),(0.,0.571428571428571,
1.),(1.07480568357398E-13,0.0635811815430618,0.190743544628971,0.445068270800788),
 .UNSPECIFIED.);
#37=B_SPLINE_SURFACE_WITH_KNOTS('',3,3,((#2181,#2182,#2183,#2184),(#2185,
#2186,#2187,#2188),(#2189,#2190,#2191,#2192),(#2193,#2194,#2195,#2196),
(#2197,#2198,#2199,#2200)),.UNSPECIFIED.,.F.,.F.,.F.,(4,1,4),(4,4),(0.,
0.571428571428571,1.),(11.5721566737278,12.0573566075949),.UNSPECIFIED.);
#38=B_SPLINE_SURFACE_WITH_KNOTS('',3,3,((#2261,#2262,#2263,#2264,#2265),
(#2266,#2267,#2268,#2269,#2270),(#2271,#2272,#2273,#2274,#2275),(#2276,
#2277,#2278,#2279,#2280),(#2281,#2282,#2283,#2284,#2285)),.UNSPECIFIED.,
 .F.,.F.,.F.,(4,1,4),(4,1,4),(-1.15365695722034E-5,0.571428571428571,1.00000007949697),
(1.25914371567487,1.39107844102291,1.56698756263044),.UNSPECIFIED.);
#39=B_SPLINE_SURFACE_WITH_KNOTS('',3,3,((#2337,#2338,#2339,#2340,#2341,
#2342),(#2343,#2344,#2345,#2346,#2347,#2348),(#2349,#2350,#2351,#2352,#2353,
#2354),(#2355,#2356,#2357,#2358,#2359,#2360)),.UNSPECIFIED.,.F.,.F.,.F.,
(4,4),(4,2,4),(0.,1.),(-0.0447140474229561,0.,0.000610451038847475),
 .UNSPECIFIED.);
#40=B_SPLINE_SURFACE_WITH_KNOTS('',3,3,((#2366,#2367,#2368,#2369,#2370,
#2371,#2372),(#2373,#2374,#2375,#2376,#2377,#2378,#2379),(#2380,#2381,#2382,
#2383,#2384,#2385,#2386),(#2387,#2388,#2389,#2390,#2391,#2392,#2393),(#2394,
#2395,#2396,#2397,#2398,#2399,#2400)),.UNSPECIFIED.,.F.,.F.,.F.,(4,1,4),
(4,2,1,4),(0.,0.571428571428571,1.),(-0.463327649872285,-0.362922322375114,
-0.276094368896024,-0.21820906657663),.UNSPECIFIED.);
#41=B_SPLINE_SURFACE_WITH_KNOTS('',3,3,((#2436,#2437,#2438,#2439),(#2440,
#2441,#2442,#2443),(#2444,#2445,#2446,#2447),(#2448,#2449,#2450,#2451),
(#2452,#2453,#2454,#2455)),.UNSPECIFIED.,.F.,.F.,.F.,(4,1,4),(4,4),(-1.03332911009797E-5,
0.571428571428571,1.00001033329104),(0.34672157850281,0.831931845658907),
 .UNSPECIFIED.);
#42=B_SPLINE_SURFACE_WITH_KNOTS('',3,3,((#2473,#2474,#2475,#2476,#2477,
#2478),(#2479,#2480,#2481,#2482,#2483,#2484),(#2485,#2486,#2487,#2488,#2489,
#2490),(#2491,#2492,#2493,#2494,#2495,#2496),(#2497,#2498,#2499,#2500,#2501,
#2502)),.UNSPECIFIED.,.F.,.F.,.F.,(4,1,4),(4,1,1,4),(0.,0.571428571428571,
1.),(-1.73371681433759E-16,0.0632716728376346,0.189815018512904,0.442901709863443),
 .UNSPECIFIED.);
#43=B_SPLINE_SURFACE_WITH_KNOTS('',3,3,((#2524,#2525,#2526,#2527,#2528,
#2529,#2530),(#2531,#2532,#2533,#2534,#2535,#2536,#2537),(#2538,#2539,#2540,
#2541,#2542,#2543,#2544),(#2545,#2546,#2547,#2548,#2549,#2550,#2551),(#2552,
#2553,#2554,#2555,#2556,#2557,#2558)),.UNSPECIFIED.,.F.,.F.,.F.,(4,1,4),
(4,1,1,1,4),(0.,0.571428571428571,1.),(0.,0.189815018512905,0.316358364188175,
0.37963003702581,0.442901709863445),.UNSPECIFIED.);
#44=B_SPLINE_SURFACE_WITH_KNOTS('',3,3,((#2575,#2576,#2577,#2578,#2579),
(#2580,#2581,#2582,#2583,#2584),(#2585,#2586,#2587,#2588,#2589),(#2590,
#2591,#2592,#2593,#2594),(#2595,#2596,#2597,#2598,#2599)),.UNSPECIFIED.,
 .F.,.F.,.F.,(4,1,4),(4,1,4),(-0.000293890065203405,0.571428571428571,1.00175701751988),
(-0.00175701751987523,0.673198425769241,1.57255334431478),.UNSPECIFIED.);
#45=B_SPLINE_SURFACE_WITH_KNOTS('',3,3,((#2600,#2601,#2602,#2603,#2604),
(#2605,#2606,#2607,#2608,#2609),(#2610,#2611,#2612,#2613,#2614),(#2615,
#2616,#2617,#2618,#2619),(#2620,#2621,#2622,#2623,#2624)),.UNSPECIFIED.,
 .F.,.F.,.F.,(4,1,4),(4,1,4),(-0.0015601565934479,0.571428571428571,1.00320382425194),
(-1.57400015104684,-0.897597901025659,0.00320382425193863),
 .UNSPECIFIED.);
#46=B_SPLINE_SURFACE_WITH_KNOTS('',3,3,((#2678,#2679,#2680,#2681,#2682,
#2683),(#2684,#2685,#2686,#2687,#2688,#2689),(#2690,#2691,#2692,#2693,#2694,
#2695),(#2696,#2697,#2698,#2699,#2700,#2701),(#2702,#2703,#2704,#2705,#2706,
#2707)),.UNSPECIFIED.,.F.,.F.,.F.,(4,1,4),(4,1,1,4),(0.,0.571428571428571,
1.),(1.25915525224444,1.34710404476342,1.4350528372824,1.56697602606087),
 .UNSPECIFIED.);
#47=B_SPLINE_SURFACE_WITH_KNOTS('',3,3,((#2752,#2753,#2754,#2755,#2756),
(#2757,#2758,#2759,#2760,#2761),(#2762,#2763,#2764,#2765,#2766),(#2767,
#2768,#2769,#2770,#2771),(#2772,#2773,#2774,#2775,#2776)),.UNSPECIFIED.,
 .F.,.F.,.F.,(4,1,4),(4,1,4),(0.,0.571428571428571,1.),(1.25915596611633,
1.39107946393873,1.56697746103525),.UNSPECIFIED.);
#48=B_SPLINE_SURFACE_WITH_KNOTS('',3,3,((#2806,#2807,#2808,#2809,#2810,
#2811),(#2812,#2813,#2814,#2815,#2816,#2817),(#2818,#2819,#2820,#2821,#2822,
#2823),(#2824,#2825,#2826,#2827,#2828,#2829)),.UNSPECIFIED.,.F.,.F.,.F.,
(4,4),(4,2,4),(0.,1.),(-0.380050922212646,-0.379440471170238,-0.334726423748333),
 .UNSPECIFIED.);
#49=B_SPLINE_SURFACE_WITH_KNOTS('',3,3,((#2833,#2834,#2835,#2836,#2837,
#2838,#2839),(#2840,#2841,#2842,#2843,#2844,#2845,#2846),(#2847,#2848,#2849,
#2850,#2851,#2852,#2853),(#2854,#2855,#2856,#2857,#2858,#2859,#2860),(#2861,
#2862,#2863,#2864,#2865,#2866,#2867)),.UNSPECIFIED.,.F.,.F.,.F.,(4,1,4),
(4,1,2,4),(0.,0.571428571428571,1.),(-0.144713255798487,-0.0868279534790921,
0.,0.100405327499562),.UNSPECIFIED.);
#50=ELLIPSE('',#1242,2.45780721915501,2.);
#51=ELLIPSE('',#1243,2.45780721915501,2.);
#52=ELLIPSE('',#1248,1.74379365939049,1.);
#53=ELLIPSE('',#1262,1.74379365939049,1.);
#54=ELLIPSE('',#1280,2.45780721915489,2.);
#55=ELLIPSE('',#1281,2.45780721915489,2.);
#56=ELLIPSE('',#1287,1.75929915593647,1.50538217857364);
#57=ELLIPSE('',#1298,0.955435785564901,0.0107975671534712);
#58=ELLIPSE('',#1301,125.479018496442,72.8459855712818);
#59=ELLIPSE('',#1306,1.74379365939033,1.);
#60=ELLIPSE('',#1317,1.74379365939033,1.);
#61=ELLIPSE('',#1346,1.75940000308638,1.50557575866905);
#62=ELLIPSE('',#1349,0.961354896310827,0.0109522940737768);
#63=(
BOUNDED_CURVE()
B_SPLINE_CURVE(2,(#1733,#1734,#1735),.UNSPECIFIED.,.F.,.F.)
B_SPLINE_CURVE_WITH_KNOTS((3,3),(-3.0266211498309,-2.86578800070514),
 .UNSPECIFIED.)
CURVE()
GEOMETRIC_REPRESENTATION_ITEM()
RATIONAL_B_SPLINE_CURVE((1.00022808383727,1.00052556074337,1.00079077803378))
REPRESENTATION_ITEM('')
);
#64=(
BOUNDED_CURVE()
B_SPLINE_CURVE(2,(#2328,#2329,#2330),.UNSPECIFIED.,.F.,.F.)
B_SPLINE_CURVE_WITH_KNOTS((3,3),(0.202434772035438,0.293446066808149),
 .UNSPECIFIED.)
CURVE()
GEOMETRIC_REPRESENTATION_ITEM()
RATIONAL_B_SPLINE_CURVE((1.00003368564064,1.00003656530858,1.00003522556257))
REPRESENTATION_ITEM('')
);
#65=(
BOUNDED_CURVE()
B_SPLINE_CURVE(2,(#2637,#2638,#2639),.UNSPECIFIED.,.F.,.F.)
B_SPLINE_CURVE_WITH_KNOTS((3,3),(0.197477695055423,0.293363123776489),
 .UNSPECIFIED.)
CURVE()
GEOMETRIC_REPRESENTATION_ITEM()
RATIONAL_B_SPLINE_CURVE((1.0000333594321,1.00003663544656,1.00003522800138))
REPRESENTATION_ITEM('')
);
#66=(
BOUNDED_CURVE()
B_SPLINE_CURVE(2,(#2641,#2642,#2643),.UNSPECIFIED.,.F.,.F.)
B_SPLINE_CURVE_WITH_KNOTS((3,3),(0.,0.158720747719379),.UNSPECIFIED.)
CURVE()
GEOMETRIC_REPRESENTATION_ITEM()
RATIONAL_B_SPLINE_CURVE((1.,1.00000571392352,1.))
REPRESENTATION_ITEM('')
);
#67=(
BOUNDED_CURVE()
B_SPLINE_CURVE(2,(#2745,#2746,#2747),.UNSPECIFIED.,.F.,.F.)
B_SPLINE_CURVE_WITH_KNOTS((3,3),(0.235650353548232,0.326652639075182),
 .UNSPECIFIED.)
CURVE()
GEOMETRIC_REPRESENTATION_ITEM()
RATIONAL_B_SPLINE_CURVE((1.00003522556329,1.00003656517672,1.00003368621142))
REPRESENTATION_ITEM('')
);
#68=B_SPLINE_CURVE_WITH_KNOTS('',3,(#1722,#1723,#1724,#1725,#1726,#1727,
#1728,#1729),.UNSPECIFIED.,.F.,.F.,(4,2,2,4),(0.148488773491654,0.185775878488033,
0.222963140448167,0.25730153201608),.UNSPECIFIED.);
#69=B_SPLINE_CURVE_WITH_KNOTS('',3,(#1736,#1737,#1738,#1739,#1740,#1741,
#1742,#1743,#1744,#1745),.UNSPECIFIED.,.F.,.F.,(4,2,2,2,4),(1.06826513288405,
1.09103416857188,1.14180112090972,1.15596950235808,1.15946063802403),
 .UNSPECIFIED.);
#70=B_SPLINE_CURVE_WITH_KNOTS('',3,(#1820,#1821,#1822,#1823,#1824,#1825),
 .UNSPECIFIED.,.F.,.F.,(4,1,1,4),(1.07480568357398E-13,0.0635811815430618,
0.190743544628971,0.445068270800788),.UNSPECIFIED.);
#71=B_SPLINE_CURVE_WITH_KNOTS('',3,(#1834,#1835,#1836,#1837,#1838,#1839,
#1840,#1841,#1842,#1843,#1844,#1845,#1846,#1847,#1848,#1849,#1850,#1851,
#1852,#1853,#1854,#1855,#1856,#1857,#1858,#1859,#1860,#1861,#1862,#1863,
#1864,#1865,#1866,#1867,#1868,#1869,#1870),.UNSPECIFIED.,.F.,.F.,(4,3,3,
3,3,3,3,3,3,3,3,3,4),(1.25915525224444,1.28487390622019,1.31142503992087,
1.3371374580489,1.36410794953591,1.39107844102291,1.41722406686949,1.44333768303857,
1.46942536430778,1.49549544842368,1.5215512908081,1.54760668793895,1.56697602606087),
 .UNSPECIFIED.);
#72=B_SPLINE_CURVE_WITH_KNOTS('',3,(#1900,#1901,#1902,#1903,#1904,#1905,
#1906),.UNSPECIFIED.,.F.,.F.,(4,1,1,1,4),(1.55157366647842E-13,0.190749276203476,
0.317915460339023,0.381498552406797,0.44508164447457),.UNSPECIFIED.);
#73=B_SPLINE_CURVE_WITH_KNOTS('',3,(#1994,#1995,#1996,#1997),
 .UNSPECIFIED.,.F.,.F.,(4,4),(-0.35875598738173,-0.32830729006504),
 .UNSPECIFIED.);
#74=B_SPLINE_CURVE_WITH_KNOTS('',3,(#1998,#1999,#2000,#2001,#2002,#2003),
 .UNSPECIFIED.,.F.,.F.,(4,1,1,4),(-0.328307290065039,-0.317915460339023,
-0.190749276203476,-1.55157366647842E-13),.UNSPECIFIED.);
#75=B_SPLINE_CURVE_WITH_KNOTS('',3,(#2004,#2005,#2006,#2007,#2008,#2009,
#2010,#2011,#2012,#2013),.UNSPECIFIED.,.F.,.F.,(4,3,3,4),(-0.445081644474462,
-0.411740042430854,-0.381498552406797,-0.35875598738173),.UNSPECIFIED.);
#76=B_SPLINE_CURVE_WITH_KNOTS('',3,(#2071,#2072,#2073,#2074),
 .UNSPECIFIED.,.F.,.F.,(4,4),(-0.116769769121707,-0.0863233497852074),
 .UNSPECIFIED.);
#77=B_SPLINE_CURVE_WITH_KNOTS('',3,(#2075,#2076,#2077,#2078,#2079,#2080,
#2081,#2082,#2083,#2084),.UNSPECIFIED.,.F.,.F.,(4,3,3,4),(-0.086105069092492,
-0.0635811815430618,-0.0314365697009654,-2.1015194194724E-13),
 .UNSPECIFIED.);
#78=B_SPLINE_CURVE_WITH_KNOTS('',3,(#2085,#2086,#2087,#2088,#2089,#2090,
#2091,#2092,#2093,#2094,#2095,#2096,#2097,#2098,#2099,#2100,#2101,#2102,
#2103),.UNSPECIFIED.,.F.,.F.,(4,3,3,3,3,3,4),(-0.445068218210589,-0.373480984684979,
-0.307981806231135,-0.248974375540643,-0.190743544628971,-0.143943967536886,
-0.116851867168654),.UNSPECIFIED.);
#79=B_SPLINE_CURVE_WITH_KNOTS('',3,(#2111,#2112,#2113,#2114,#2115,#2116,
#2117,#2118,#2119,#2120,#2121,#2122,#2123,#2124,#2125,#2126,#2127,#2128,
#2129,#2130,#2131,#2132,#2133,#2134,#2135,#2136,#2137,#2138,#2139,#2140,
#2141,#2142,#2143,#2144,#2145,#2146,#2147,#2148,#2149,#2150),
 .UNSPECIFIED.,.F.,.F.,(4,3,3,3,3,3,3,3,3,3,3,3,3,4),(1.25915525224444,
1.28661014114576,1.31406342554542,1.34150136050888,1.34710404476342,1.37310602655778,
1.39909410694423,1.42508017555962,1.4350528372824,1.46128538761804,1.48770804722875,
1.51390819426855,1.54044211016471,1.56697602606087),.UNSPECIFIED.);
#80=B_SPLINE_CURVE_WITH_KNOTS('',3,(#2205,#2206,#2207,#2208,#2209,#2210),
 .UNSPECIFIED.,.F.,.F.,(4,1,1,4),(-0.442901709863443,-0.189815018512904,
-0.0632716728376346,1.73371681433759E-16),.UNSPECIFIED.);
#81=B_SPLINE_CURVE_WITH_KNOTS('',3,(#2213,#2214,#2215,#2216,#2217,#2218,
#2219,#2220,#2221,#2222,#2223,#2224,#2225,#2226,#2227,#2228,#2229,#2230,
#2231,#2232,#2233,#2234),.UNSPECIFIED.,.F.,.F.,(4,2,2,2,2,2,2,2,2,2,4),
(-1.56697746103525,-1.53183103512996,-1.4960523385609,-1.49099796823069,
-1.4519176278721,-1.41283728751351,-1.39111612765637,-1.35539741080911,
-1.33768331980057,-1.29790305084445,-1.25915596611634),.UNSPECIFIED.);
#82=B_SPLINE_CURVE_WITH_KNOTS('',3,(#2240,#2241,#2242,#2243,#2244),
 .UNSPECIFIED.,.F.,.F.,(4,1,4),(0.21820906657663,0.276094368896024,0.280744393278953),
 .UNSPECIFIED.);
#83=B_SPLINE_CURVE_WITH_KNOTS('',3,(#2287,#2288,#2289,#2290,#2291,#2292,
#2293,#2294,#2295,#2296,#2297,#2298,#2299,#2300,#2301,#2302,#2303,#2304,
#2305,#2306,#2307,#2308,#2309,#2310),.UNSPECIFIED.,.F.,.F.,(4,2,2,2,2,2,
2,2,2,2,2,4),(-0.133959847151499,-0.133933264433188,-0.133909872510936,
-0.133865783065322,-0.13378885335966,-0.133620949936999,-0.133249697346288,
-0.132554380525,-0.117428489756387,-0.0624284099301276,-0.028634340484641,
0.),.UNSPECIFIED.);
#84=B_SPLINE_CURVE_WITH_KNOTS('',3,(#2312,#2313,#2314,#2315,#2316,#2317,
#2318,#2319),.UNSPECIFIED.,.F.,.F.,(4,2,2,4),(-0.00756671602760605,-0.00355617100879769,
0.,0.000444548176214525),.UNSPECIFIED.);
#85=B_SPLINE_CURVE_WITH_KNOTS('',3,(#2320,#2321,#2322,#2323,#2324,#2325),
 .UNSPECIFIED.,.F.,.F.,(4,2,4),(-0.00296488500324354,-0.00153053678139241,
-4.43510258466701E-9),.UNSPECIFIED.);
#86=B_SPLINE_CURVE_WITH_KNOTS('',3,(#2331,#2332,#2333,#2334,#2335,#2336),
 .UNSPECIFIED.,.F.,.F.,(4,2,4),(-0.0928995111344158,-0.0465751996109731,
-0.00508522279461607),.UNSPECIFIED.);
#87=B_SPLINE_CURVE_WITH_KNOTS('',3,(#2402,#2403,#2404,#2405),
 .UNSPECIFIED.,.F.,.F.,(4,4),(-0.0509032523695201,0.),.UNSPECIFIED.);
#88=B_SPLINE_CURVE_WITH_KNOTS('',3,(#2406,#2407,#2408,#2409,#2410,#2411,
#2412,#2413),.UNSPECIFIED.,.F.,.F.,(4,2,2,4),(-0.129477236993459,-0.0604787586125096,
-0.030419503516593,-2.03378209834296E-6),.UNSPECIFIED.);
#89=B_SPLINE_CURVE_WITH_KNOTS('',3,(#2417,#2418,#2419,#2420,#2421,#2422),
 .UNSPECIFIED.,.F.,.F.,(4,1,1,4),(0.,0.189815018512905,0.316358364188175,
0.355621788210206),.UNSPECIFIED.);
#90=B_SPLINE_CURVE_WITH_KNOTS('',3,(#2430,#2431,#2432,#2433,#2434),
 .UNSPECIFIED.,.F.,.F.,(4,1,4),(0.0871289668873092,0.189815018512904,0.442901709863443),
 .UNSPECIFIED.);
#91=B_SPLINE_CURVE_WITH_KNOTS('',3,(#2461,#2462,#2463,#2464,#2465,#2466,
#2467),.UNSPECIFIED.,.F.,.F.,(4,1,1,1,4),(-0.442901709863445,-0.37963003702581,
-0.316358364188175,-0.189815018512905,0.),.UNSPECIFIED.);
#92=B_SPLINE_CURVE_WITH_KNOTS('',3,(#2503,#2504,#2505,#2506,#2507,#2508,
#2509,#2510,#2511,#2512),.UNSPECIFIED.,.F.,.F.,(4,2,2,2,4),(-0.0857228651725286,
-0.0441254784351371,-0.0210617196055003,0.,0.000345665227014659),
 .UNSPECIFIED.);
#93=B_SPLINE_CURVE_WITH_KNOTS('',3,(#2559,#2560,#2561,#2562,#2563,#2564,
#2565,#2566,#2567,#2568),.UNSPECIFIED.,.F.,.F.,(4,2,2,2,4),(-0.103596384572306,
-0.103165809088027,-0.0771526327537497,-0.0488723389448206,0.),
 .UNSPECIFIED.);
#94=B_SPLINE_CURVE_WITH_KNOTS('',3,(#2628,#2629,#2630,#2631,#2632,#2633,
#2634,#2635),.UNSPECIFIED.,.F.,.F.,(4,2,2,4),(-0.257654623511079,-0.117991669562667,
-0.0404576349831839,0.),.UNSPECIFIED.);
#95=B_SPLINE_CURVE_WITH_KNOTS('',3,(#2651,#2652,#2653,#2654,#2655),
 .UNSPECIFIED.,.F.,.F.,(4,1,4),(-1.36558649273534,-1.34710404476342,-1.25915525224444),
 .UNSPECIFIED.);
#96=B_SPLINE_CURVE_WITH_KNOTS('',3,(#2709,#2710,#2711,#2712,#2713,#2714,
#2715,#2716),.UNSPECIFIED.,.F.,.F.,(4,2,2,4),(-0.00756895868165062,-0.0035578162020106,
0.,0.000444655993334302),.UNSPECIFIED.);
#97=B_SPLINE_CURVE_WITH_KNOTS('',3,(#2738,#2739,#2740,#2741,#2742,#2743),
 .UNSPECIFIED.,.F.,.F.,(4,2,4),(-0.0888233421604019,-0.046928659629079,
-6.25760536218747E-6),.UNSPECIFIED.);
#98=B_SPLINE_CURVE_WITH_KNOTS('',3,(#2748,#2749,#2750,#2751),
 .UNSPECIFIED.,.F.,.F.,(4,4),(0.177817726699137,0.184103838477441),
 .UNSPECIFIED.);
#99=B_SPLINE_CURVE_WITH_KNOTS('',3,(#2778,#2779,#2780,#2781,#2782,#2783,
#2784,#2785,#2786,#2787,#2788,#2789,#2790,#2791),.UNSPECIFIED.,.F.,.F.,
(4,2,2,2,2,2,4),(-0.0115097410186386,-0.00911189531844651,-0.00626550361746896,
-0.0022925771965299,-0.00132842188461989,-0.000844106309990832,0.),
 .UNSPECIFIED.);
#100=B_SPLINE_CURVE_WITH_KNOTS('',3,(#2792,#2793,#2794,#2795,#2796,#2797,
#2798),.UNSPECIFIED.,.F.,.F.,(4,3,4),(-0.000615922637564098,0.,0.00737818404566862),
 .UNSPECIFIED.);
#101=B_SPLINE_CURVE_WITH_KNOTS('',3,(#2801,#2802,#2803,#2804,#2805),
 .UNSPECIFIED.,.F.,.F.,(4,1,4),(0.0821776371791131,0.0868279534790921,0.144713255798487),
 .UNSPECIFIED.);
#102=B_SPLINE_CURVE_WITH_KNOTS('',3,(#2869,#2870,#2871,#2872,#2873,#2874,
#2875,#2876),.UNSPECIFIED.,.F.,.F.,(4,2,2,4),(-0.117587711258169,-0.0899273763051823,
-0.0626691791662741,0.),.UNSPECIFIED.);
#103=B_SPLINE_CURVE_WITH_KNOTS('',3,(#2877,#2878,#2879,#2880),
 .UNSPECIFIED.,.F.,.F.,(4,4),(-0.0509995658182529,0.),.UNSPECIFIED.);
#104=CYLINDRICAL_SURFACE('',#1231,31.);
#105=CYLINDRICAL_SURFACE('',#1247,1.);
#106=CYLINDRICAL_SURFACE('',#1249,1.);
#107=CYLINDRICAL_SURFACE('',#1252,1.);
#108=CYLINDRICAL_SURFACE('',#1261,1.);
#109=CYLINDRICAL_SURFACE('',#1263,1.);
#110=CYLINDRICAL_SURFACE('',#1288,1.);
#111=CYLINDRICAL_SURFACE('',#1291,1.);
#112=CYLINDRICAL_SURFACE('',#1293,1.);
#113=CYLINDRICAL_SURFACE('',#1305,1.);
#114=CYLINDRICAL_SURFACE('',#1307,1.);
#115=CYLINDRICAL_SURFACE('',#1313,1.);
#116=CYLINDRICAL_SURFACE('',#1316,1.);
#117=CYLINDRICAL_SURFACE('',#1318,1.);
#118=CYLINDRICAL_SURFACE('',#1331,1.);
#119=CYLINDRICAL_SURFACE('',#1333,1.);
#120=CYLINDRICAL_SURFACE('',#1336,1.);
#121=CYLINDRICAL_SURFACE('',#1339,1.);
#122=CYLINDRICAL_SURFACE('',#1342,1.);
#123=LINE('',#1704,#182);
#124=LINE('',#1710,#183);
#125=LINE('',#1716,#184);
#126=LINE('',#1718,#185);
#127=LINE('',#1720,#186);
#128=LINE('',#1730,#187);
#129=LINE('',#1749,#188);
#130=LINE('',#1750,#189);
#131=LINE('',#1751,#190);
#132=LINE('',#1755,#191);
#133=LINE('',#1757,#192);
#134=LINE('',#1758,#193);
#135=LINE('',#1762,#194);
#136=LINE('',#1764,#195);
#137=LINE('',#1765,#196);
#138=LINE('',#1769,#197);
#139=LINE('',#1771,#198);
#140=LINE('',#1774,#199);
#141=LINE('',#1777,#200);
#142=LINE('',#1781,#201);
#143=LINE('',#1785,#202);
#144=LINE('',#1789,#203);
#145=LINE('',#1792,#204);
#146=LINE('',#1816,#205);
#147=LINE('',#1896,#206);
#148=LINE('',#2159,#207);
#149=LINE('',#2161,#208);
#150=LINE('',#2162,#209);
#151=LINE('',#2166,#210);
#152=LINE('',#2170,#211);
#153=LINE('',#2174,#212);
#154=LINE('',#2177,#213);
#155=LINE('',#2179,#214);
#156=LINE('',#2180,#215);
#157=LINE('',#2204,#216);
#158=LINE('',#2246,#217);
#159=LINE('',#2248,#218);
#160=LINE('',#2250,#219);
#161=LINE('',#2364,#220);
#162=LINE('',#2424,#221);
#163=LINE('',#2426,#222);
#164=LINE('',#2428,#223);
#165=LINE('',#2459,#224);
#166=LINE('',#2468,#225);
#167=LINE('',#2471,#226);
#168=LINE('',#2472,#227);
#169=LINE('',#2644,#228);
#170=LINE('',#2648,#229);
#171=LINE('',#2650,#230);
#172=LINE('',#2656,#231);
#173=LINE('',#2662,#232);
#174=LINE('',#2670,#233);
#175=LINE('',#2671,#234);
#176=LINE('',#2674,#235);
#177=LINE('',#2676,#236);
#178=LINE('',#2677,#237);
#179=LINE('',#2727,#238);
#180=LINE('',#2729,#239);
#181=LINE('',#2882,#240);
#182=VECTOR('',#1377,74.7641019703213);
#183=VECTOR('',#1386,31.);
#184=VECTOR('',#1391,10.);
#185=VECTOR('',#1392,10.);
#186=VECTOR('',#1393,10.);
#187=VECTOR('',#1394,10.);
#188=VECTOR('',#1399,10.);
#189=VECTOR('',#1400,10.);
#190=VECTOR('',#1401,10.);
#191=VECTOR('',#1404,10.);
#192=VECTOR('',#1405,10.);
#193=VECTOR('',#1406,10.);
#194=VECTOR('',#1409,10.);
#195=VECTOR('',#1410,10.);
#196=VECTOR('',#1411,10.);
#197=VECTOR('',#1414,10.);
#198=VECTOR('',#1415,10.);
#199=VECTOR('',#1418,10.);
#200=VECTOR('',#1421,10.);
#201=VECTOR('',#1424,10.);
#202=VECTOR('',#1427,10.);
#203=VECTOR('',#1430,10.);
#204=VECTOR('',#1433,10.);
#205=VECTOR('',#1436,10.);
#206=VECTOR('',#1463,10.);
#207=VECTOR('',#1502,10.);
#208=VECTOR('',#1503,10.);
#209=VECTOR('',#1504,10.);
#210=VECTOR('',#1507,10.);
#211=VECTOR('',#1510,10.);
#212=VECTOR('',#1513,10.);
#213=VECTOR('',#1516,10.);
#214=VECTOR('',#1517,10.);
#215=VECTOR('',#1518,10.);
#216=VECTOR('',#1521,10.);
#217=VECTOR('',#1530,10.);
#218=VECTOR('',#1531,10.);
#219=VECTOR('',#1532,10.);
#220=VECTOR('',#1557,10.);
#221=VECTOR('',#1562,10.);
#222=VECTOR('',#1563,10.);
#223=VECTOR('',#1564,10.);
#224=VECTOR('',#1569,10.);
#225=VECTOR('',#1570,10.);
#226=VECTOR('',#1573,10.);
#227=VECTOR('',#1574,10.);
#228=VECTOR('',#1611,10.);
#229=VECTOR('',#1614,10.);
#230=VECTOR('',#1615,10.);
#231=VECTOR('',#1616,10.);
#232=VECTOR('',#1621,10.);
#233=VECTOR('',#1630,10.);
#234=VECTOR('',#1631,10.);
#235=VECTOR('',#1634,10.);
#236=VECTOR('',#1635,10.);
#237=VECTOR('',#1636,10.);
#238=VECTOR('',#1655,10.);
#239=VECTOR('',#1658,10.);
#240=VECTOR('',#1681,72.4984770675477);
#241=CONICAL_SURFACE('',#1227,74.7641019703213,0.0392699081698724);
#242=CONICAL_SURFACE('',#1350,72.4984770675477,0.0349065850398866);
#243=TOROIDAL_SURFACE('',#1222,68.5770362867059,1.);
#244=TOROIDAL_SURFACE('',#1255,77.6751653593097,1.);
#245=TOROIDAL_SURFACE('',#1269,77.6751653593097,1.);
#246=TOROIDAL_SURFACE('',#1273,77.6751653593097,1.);
#247=TOROIDAL_SURFACE('',#1283,77.6751653593097,1.);
#248=FACE_BOUND('',#326,.T.);
#249=FACE_BOUND('',#330,.T.);
#250=FACE_BOUND('',#386,.T.);
#251=FACE_OUTER_BOUND('',#325,.T.);
#252=FACE_OUTER_BOUND('',#327,.T.);
#253=FACE_OUTER_BOUND('',#328,.T.);
#254=FACE_OUTER_BOUND('',#329,.T.);
#255=FACE_OUTER_BOUND('',#331,.T.);
#256=FACE_OUTER_BOUND('',#332,.T.);
#257=FACE_OUTER_BOUND('',#333,.T.);
#258=FACE_OUTER_BOUND('',#334,.T.);
#259=FACE_OUTER_BOUND('',#335,.T.);
#260=FACE_OUTER_BOUND('',#336,.T.);
#261=FACE_OUTER_BOUND('',#337,.T.);
#262=FACE_OUTER_BOUND('',#338,.T.);
#263=FACE_OUTER_BOUND('',#339,.T.);
#264=FACE_OUTER_BOUND('',#340,.T.);
#265=FACE_OUTER_BOUND('',#341,.T.);
#266=FACE_OUTER_BOUND('',#342,.T.);
#267=FACE_OUTER_BOUND('',#343,.T.);
#268=FACE_OUTER_BOUND('',#344,.T.);
#269=FACE_OUTER_BOUND('',#345,.T.);
#270=FACE_OUTER_BOUND('',#346,.T.);
#271=FACE_OUTER_BOUND('',#347,.T.);
#272=FACE_OUTER_BOUND('',#348,.T.);
#273=FACE_OUTER_BOUND('',#349,.T.);
#274=FACE_OUTER_BOUND('',#350,.T.);
#275=FACE_OUTER_BOUND('',#351,.T.);
#276=FACE_OUTER_BOUND('',#352,.T.);
#277=FACE_OUTER_BOUND('',#353,.T.);
#278=FACE_OUTER_BOUND('',#354,.T.);
#279=FACE_OUTER_BOUND('',#355,.T.);
#280=FACE_OUTER_BOUND('',#356,.T.);
#281=FACE_OUTER_BOUND('',#357,.T.);
#282=FACE_OUTER_BOUND('',#358,.T.);
#283=FACE_OUTER_BOUND('',#359,.T.);
#284=FACE_OUTER_BOUND('',#360,.T.);
#285=FACE_OUTER_BOUND('',#361,.T.);
#286=FACE_OUTER_BOUND('',#362,.T.);
#287=FACE_OUTER_BOUND('',#363,.T.);
#288=FACE_OUTER_BOUND('',#364,.T.);
#289=FACE_OUTER_BOUND('',#365,.T.);
#290=FACE_OUTER_BOUND('',#366,.T.);
#291=FACE_OUTER_BOUND('',#367,.T.);
#292=FACE_OUTER_BOUND('',#368,.T.);
#293=FACE_OUTER_BOUND('',#369,.T.);
#294=FACE_OUTER_BOUND('',#370,.T.);
#295=FACE_OUTER_BOUND('',#371,.T.);
#296=FACE_OUTER_BOUND('',#372,.T.);
#297=FACE_OUTER_BOUND('',#373,.T.);
#298=FACE_OUTER_BOUND('',#374,.T.);
#299=FACE_OUTER_BOUND('',#375,.T.);
#300=FACE_OUTER_BOUND('',#376,.T.);
#301=FACE_OUTER_BOUND('',#377,.T.);
#302=FACE_OUTER_BOUND('',#378,.T.);
#303=FACE_OUTER_BOUND('',#379,.T.);
#304=FACE_OUTER_BOUND('',#380,.T.);
#305=FACE_OUTER_BOUND('',#381,.T.);
#306=FACE_OUTER_BOUND('',#382,.T.);
#307=FACE_OUTER_BOUND('',#383,.T.);
#308=FACE_OUTER_BOUND('',#384,.T.);
#309=FACE_OUTER_BOUND('',#385,.T.);
#310=FACE_OUTER_BOUND('',#387,.T.);
#311=FACE_OUTER_BOUND('',#388,.T.);
#312=FACE_OUTER_BOUND('',#389,.T.);
#313=FACE_OUTER_BOUND('',#390,.T.);
#314=FACE_OUTER_BOUND('',#391,.T.);
#315=FACE_OUTER_BOUND('',#392,.T.);
#316=FACE_OUTER_BOUND('',#393,.T.);
#317=FACE_OUTER_BOUND('',#394,.T.);
#318=FACE_OUTER_BOUND('',#395,.T.);
#319=FACE_OUTER_BOUND('',#396,.T.);
#320=FACE_OUTER_BOUND('',#397,.T.);
#321=FACE_OUTER_BOUND('',#398,.T.);
#322=FACE_OUTER_BOUND('',#399,.T.);
#323=FACE_OUTER_BOUND('',#400,.T.);
#324=FACE_OUTER_BOUND('',#401,.T.);
#325=EDGE_LOOP('',(#752));
#326=EDGE_LOOP('',(#753));
#327=EDGE_LOOP('',(#754,#755,#756,#757,#758));
#328=EDGE_LOOP('',(#759,#760,#761,#762,#763));
#329=EDGE_LOOP('',(#764));
#330=EDGE_LOOP('',(#765));
#331=EDGE_LOOP('',(#766,#767,#768,#769));
#332=EDGE_LOOP('',(#770,#771,#772,#773,#774,#775));
#333=EDGE_LOOP('',(#776,#777,#778));
#334=EDGE_LOOP('',(#779,#780,#781,#782));
#335=EDGE_LOOP('',(#783,#784,#785));
#336=EDGE_LOOP('',(#786,#787,#788));
#337=EDGE_LOOP('',(#789,#790,#791,#792));
#338=EDGE_LOOP('',(#793,#794,#795,#796,#797,#798,#799,#800,#801,#802));
#339=EDGE_LOOP('',(#803,#804,#805,#806));
#340=EDGE_LOOP('',(#807,#808,#809,#810));
#341=EDGE_LOOP('',(#811,#812,#813,#814));
#342=EDGE_LOOP('',(#815,#816,#817,#818));
#343=EDGE_LOOP('',(#819,#820,#821,#822));
#344=EDGE_LOOP('',(#823,#824,#825,#826));
#345=EDGE_LOOP('',(#827,#828,#829));
#346=EDGE_LOOP('',(#830,#831,#832,#833));
#347=EDGE_LOOP('',(#834,#835,#836,#837));
#348=EDGE_LOOP('',(#838,#839,#840,#841));
#349=EDGE_LOOP('',(#842,#843,#844,#845));
#350=EDGE_LOOP('',(#846,#847,#848,#849,#850,#851));
#351=EDGE_LOOP('',(#852,#853,#854,#855));
#352=EDGE_LOOP('',(#856,#857,#858,#859,#860,#861));
#353=EDGE_LOOP('',(#862,#863,#864,#865,#866));
#354=EDGE_LOOP('',(#867,#868,#869));
#355=EDGE_LOOP('',(#870,#871,#872,#873));
#356=EDGE_LOOP('',(#874,#875,#876));
#357=EDGE_LOOP('',(#877,#878,#879,#880,#881,#882,#883,#884,#885,#886));
#358=EDGE_LOOP('',(#887,#888,#889,#890));
#359=EDGE_LOOP('',(#891,#892,#893,#894));
#360=EDGE_LOOP('',(#895,#896,#897,#898,#899));
#361=EDGE_LOOP('',(#900,#901,#902,#903));
#362=EDGE_LOOP('',(#904,#905,#906,#907));
#363=EDGE_LOOP('',(#908,#909,#910,#911));
#364=EDGE_LOOP('',(#912,#913,#914));
#365=EDGE_LOOP('',(#915,#916,#917,#918,#919,#920));
#366=EDGE_LOOP('',(#921,#922,#923));
#367=EDGE_LOOP('',(#924,#925,#926));
#368=EDGE_LOOP('',(#927,#928,#929,#930,#931,#932));
#369=EDGE_LOOP('',(#933,#934,#935,#936,#937,#938));
#370=EDGE_LOOP('',(#939,#940,#941,#942));
#371=EDGE_LOOP('',(#943,#944,#945));
#372=EDGE_LOOP('',(#946,#947,#948,#949));
#373=EDGE_LOOP('',(#950,#951,#952,#953));
#374=EDGE_LOOP('',(#954,#955,#956,#957));
#375=EDGE_LOOP('',(#958,#959,#960));
#376=EDGE_LOOP('',(#961,#962,#963));
#377=EDGE_LOOP('',(#964,#965,#966,#967));
#378=EDGE_LOOP('',(#968,#969,#970,#971));
#379=EDGE_LOOP('',(#972,#973,#974,#975));
#380=EDGE_LOOP('',(#976,#977,#978,#979));
#381=EDGE_LOOP('',(#980,#981,#982,#983));
#382=EDGE_LOOP('',(#984,#985,#986,#987));
#383=EDGE_LOOP('',(#988,#989,#990,#991));
#384=EDGE_LOOP('',(#992,#993,#994,#995,#996));
#385=EDGE_LOOP('',(#997,#998,#999,#1000,#1001,#1002,#1003,#1004,#1005,#1006,
#1007,#1008,#1009,#1010));
#386=EDGE_LOOP('',(#1011));
#387=EDGE_LOOP('',(#1012,#1013,#1014,#1015));
#388=EDGE_LOOP('',(#1016,#1017,#1018,#1019,#1020));
#389=EDGE_LOOP('',(#1021,#1022,#1023,#1024));
#390=EDGE_LOOP('',(#1025,#1026,#1027,#1028));
#391=EDGE_LOOP('',(#1029,#1030,#1031,#1032));
#392=EDGE_LOOP('',(#1033,#1034,#1035,#1036));
#393=EDGE_LOOP('',(#1037,#1038,#1039));
#394=EDGE_LOOP('',(#1040,#1041,#1042,#1043));
#395=EDGE_LOOP('',(#1044,#1045,#1046));
#396=EDGE_LOOP('',(#1047,#1048,#1049));
#397=EDGE_LOOP('',(#1050,#1051,#1052,#1053,#1054,#1055));
#398=EDGE_LOOP('',(#1056,#1057,#1058,#1059,#1060));
#399=EDGE_LOOP('',(#1061,#1062,#1063));
#400=EDGE_LOOP('',(#1064,#1065,#1066,#1067,#1068,#1069));
#401=EDGE_LOOP('',(#1070,#1071,#1072,#1073,#1074,#1075,#1076,#1077,#1078,
#1079,#1080,#1081,#1082,#1083,#1084,#1085,#1086,#1087,#1088,#1089,#1090,
#1091,#1092,#1093,#1094,#1095,#1096,#1097,#1098,#1099,#1100,#1101,#1102,
#1103,#1104,#1105,#1106,#1107));
#402=CIRCLE('',#1220,72.0300934726084);
#403=CIRCLE('',#1221,31.);
#404=CIRCLE('',#1223,68.5770362867059);
#405=CIRCLE('',#1224,1.);
#406=CIRCLE('',#1225,69.5762653229467);
#407=CIRCLE('',#1226,69.5762653229467);
#408=CIRCLE('',#1228,74.7641019703213);
#409=CIRCLE('',#1230,31.);
#410=CIRCLE('',#1233,1.);
#411=CIRCLE('',#1239,42.8414350779747);
#412=CIRCLE('',#1241,77.6751653593097);
#413=CIRCLE('',#1244,77.6751653593097);
#414=CIRCLE('',#1245,1.);
#415=CIRCLE('',#1246,1.);
#416=CIRCLE('',#1250,1.);
#417=CIRCLE('',#1251,1.00000000000001);
#418=CIRCLE('',#1253,1.);
#419=CIRCLE('',#1254,1.00000000000001);
#420=CIRCLE('',#1256,1.);
#421=CIRCLE('',#1257,76.6757745322906);
#422=CIRCLE('',#1258,1.);
#423=CIRCLE('',#1259,0.999999999999994);
#424=CIRCLE('',#1264,0.999999999999997);
#425=CIRCLE('',#1265,1.);
#426=CIRCLE('',#1266,1.00000000000001);
#427=CIRCLE('',#1267,41.9165753415338);
#428=CIRCLE('',#1268,0.999999999999971);
#429=CIRCLE('',#1270,76.6757745322906);
#430=CIRCLE('',#1271,0.999999999999985);
#431=CIRCLE('',#1274,77.6751653593097);
#432=CIRCLE('',#1275,1.);
#433=CIRCLE('',#1276,76.6757745322907);
#434=CIRCLE('',#1279,77.6751653593097);
#435=CIRCLE('',#1282,0.999999999999999);
#436=CIRCLE('',#1284,76.6757745322906);
#437=CIRCLE('',#1285,1.);
#438=CIRCLE('',#1289,1.);
#439=CIRCLE('',#1290,1.);
#440=CIRCLE('',#1292,1.);
#441=CIRCLE('',#1294,1.);
#442=CIRCLE('',#1295,1.);
#443=CIRCLE('',#1299,1.);
#444=CIRCLE('',#1302,0.999999999999998);
#445=CIRCLE('',#1304,1.);
#446=CIRCLE('',#1308,0.999999999999999);
#447=CIRCLE('',#1309,1.);
#448=CIRCLE('',#1312,1.);
#449=CIRCLE('',#1314,1.);
#450=CIRCLE('',#1315,0.999999999999993);
#451=CIRCLE('',#1319,0.999999999999999);
#452=CIRCLE('',#1320,1.);
#453=CIRCLE('',#1324,1.);
#454=CIRCLE('',#1325,1.);
#455=CIRCLE('',#1326,76.7618577387403);
#456=CIRCLE('',#1327,76.7618577387403);
#457=CIRCLE('',#1328,76.7618577387403);
#458=CIRCLE('',#1330,1.);
#459=CIRCLE('',#1332,1.);
#460=CIRCLE('',#1334,0.999999999999996);
#461=CIRCLE('',#1335,1.);
#462=CIRCLE('',#1337,1.);
#463=CIRCLE('',#1338,1.);
#464=CIRCLE('',#1340,1.);
#465=CIRCLE('',#1343,0.999999999999996);
#466=CIRCLE('',#1348,0.999999999999998);
#467=VERTEX_POINT('',#1690);
#468=VERTEX_POINT('',#1692);
#469=VERTEX_POINT('',#1695);
#470=VERTEX_POINT('',#1697);
#471=VERTEX_POINT('',#1699);
#472=VERTEX_POINT('',#1703);
#473=VERTEX_POINT('',#1707);
#474=VERTEX_POINT('',#1712);
#475=VERTEX_POINT('',#1713);
#476=VERTEX_POINT('',#1715);
#477=VERTEX_POINT('',#1717);
#478=VERTEX_POINT('',#1719);
#479=VERTEX_POINT('',#1721);
#480=VERTEX_POINT('',#1732);
#481=VERTEX_POINT('',#1747);
#482=VERTEX_POINT('',#1748);
#483=VERTEX_POINT('',#1753);
#484=VERTEX_POINT('',#1754);
#485=VERTEX_POINT('',#1756);
#486=VERTEX_POINT('',#1760);
#487=VERTEX_POINT('',#1761);
#488=VERTEX_POINT('',#1763);
#489=VERTEX_POINT('',#1767);
#490=VERTEX_POINT('',#1768);
#491=VERTEX_POINT('',#1770);
#492=VERTEX_POINT('',#1772);
#493=VERTEX_POINT('',#1776);
#494=VERTEX_POINT('',#1778);
#495=VERTEX_POINT('',#1780);
#496=VERTEX_POINT('',#1782);
#497=VERTEX_POINT('',#1784);
#498=VERTEX_POINT('',#1786);
#499=VERTEX_POINT('',#1788);
#500=VERTEX_POINT('',#1790);
#501=VERTEX_POINT('',#1813);
#502=VERTEX_POINT('',#1815);
#503=VERTEX_POINT('',#1833);
#504=VERTEX_POINT('',#1871);
#505=VERTEX_POINT('',#1894);
#506=VERTEX_POINT('',#1952);
#507=VERTEX_POINT('',#1954);
#508=VERTEX_POINT('',#1992);
#509=VERTEX_POINT('',#1993);
#510=VERTEX_POINT('',#2069);
#511=VERTEX_POINT('',#2070);
#512=VERTEX_POINT('',#2109);
#513=VERTEX_POINT('',#2110);
#514=VERTEX_POINT('',#2151);
#515=VERTEX_POINT('',#2153);
#516=VERTEX_POINT('',#2157);
#517=VERTEX_POINT('',#2158);
#518=VERTEX_POINT('',#2160);
#519=VERTEX_POINT('',#2164);
#520=VERTEX_POINT('',#2165);
#521=VERTEX_POINT('',#2167);
#522=VERTEX_POINT('',#2169);
#523=VERTEX_POINT('',#2171);
#524=VERTEX_POINT('',#2173);
#525=VERTEX_POINT('',#2175);
#526=VERTEX_POINT('',#2178);
#527=VERTEX_POINT('',#2201);
#528=VERTEX_POINT('',#2203);
#529=VERTEX_POINT('',#2212);
#530=VERTEX_POINT('',#2238);
#531=VERTEX_POINT('',#2239);
#532=VERTEX_POINT('',#2245);
#533=VERTEX_POINT('',#2247);
#534=VERTEX_POINT('',#2249);
#535=VERTEX_POINT('',#2286);
#536=VERTEX_POINT('',#2311);
#537=VERTEX_POINT('',#2327);
#538=VERTEX_POINT('',#2361);
#539=VERTEX_POINT('',#2362);
#540=VERTEX_POINT('',#2401);
#541=VERTEX_POINT('',#2415);
#542=VERTEX_POINT('',#2416);
#543=VERTEX_POINT('',#2423);
#544=VERTEX_POINT('',#2425);
#545=VERTEX_POINT('',#2427);
#546=VERTEX_POINT('',#2429);
#547=VERTEX_POINT('',#2456);
#548=VERTEX_POINT('',#2458);
#549=VERTEX_POINT('',#2460);
#550=VERTEX_POINT('',#2470);
#551=VERTEX_POINT('',#2626);
#552=VERTEX_POINT('',#2627);
#553=VERTEX_POINT('',#2636);
#554=VERTEX_POINT('',#2640);
#555=VERTEX_POINT('',#2646);
#556=VERTEX_POINT('',#2647);
#557=VERTEX_POINT('',#2649);
#558=VERTEX_POINT('',#2658);
#559=VERTEX_POINT('',#2659);
#560=VERTEX_POINT('',#2661);
#561=VERTEX_POINT('',#2665);
#562=VERTEX_POINT('',#2667);
#563=VERTEX_POINT('',#2669);
#564=VERTEX_POINT('',#2673);
#565=VERTEX_POINT('',#2675);
#566=VERTEX_POINT('',#2723);
#567=VERTEX_POINT('',#2725);
#568=VERTEX_POINT('',#2736);
#569=VERTEX_POINT('',#2737);
#570=VERTEX_POINT('',#2744);
#571=VERTEX_POINT('',#2777);
#572=VERTEX_POINT('',#2830);
#573=VERTEX_POINT('',#2868);
#574=EDGE_CURVE('',#467,#467,#402,.T.);
#575=EDGE_CURVE('',#468,#468,#403,.T.);
#576=EDGE_CURVE('',#469,#469,#404,.T.);
#577=EDGE_CURVE('',#469,#470,#405,.T.);
#578=EDGE_CURVE('',#470,#471,#406,.T.);
#579=EDGE_CURVE('',#471,#470,#407,.T.);
#580=EDGE_CURVE('',#471,#472,#123,.T.);
#581=EDGE_CURVE('',#472,#472,#408,.T.);
#582=EDGE_CURVE('',#473,#473,#409,.T.);
#583=EDGE_CURVE('',#468,#473,#124,.T.);
#584=EDGE_CURVE('',#474,#475,#410,.T.);
#585=EDGE_CURVE('',#476,#474,#125,.T.);
#586=EDGE_CURVE('',#476,#477,#126,.T.);
#587=EDGE_CURVE('',#477,#478,#127,.T.);
#588=EDGE_CURVE('',#479,#478,#68,.T.);
#589=EDGE_CURVE('',#475,#479,#128,.T.);
#590=EDGE_CURVE('',#480,#477,#63,.F.);
#591=EDGE_CURVE('',#480,#478,#69,.F.);
#592=EDGE_CURVE('',#481,#482,#129,.T.);
#593=EDGE_CURVE('',#481,#476,#130,.T.);
#594=EDGE_CURVE('',#482,#474,#131,.T.);
#595=EDGE_CURVE('',#483,#484,#132,.T.);
#596=EDGE_CURVE('',#485,#483,#133,.T.);
#597=EDGE_CURVE('',#484,#485,#134,.T.);
#598=EDGE_CURVE('',#486,#487,#135,.T.);
#599=EDGE_CURVE('',#488,#486,#136,.T.);
#600=EDGE_CURVE('',#487,#488,#137,.T.);
#601=EDGE_CURVE('',#489,#490,#138,.T.);
#602=EDGE_CURVE('',#491,#489,#139,.T.);
#603=EDGE_CURVE('',#492,#491,#411,.T.);
#604=EDGE_CURVE('',#490,#492,#140,.T.);
#605=EDGE_CURVE('',#475,#493,#141,.T.);
#606=EDGE_CURVE('',#494,#479,#412,.T.);
#607=EDGE_CURVE('',#495,#494,#142,.T.);
#608=EDGE_CURVE('',#496,#495,#50,.T.);
#609=EDGE_CURVE('',#497,#496,#143,.T.);
#610=EDGE_CURVE('',#498,#497,#51,.T.);
#611=EDGE_CURVE('',#499,#498,#144,.T.);
#612=EDGE_CURVE('',#500,#499,#413,.T.);
#613=EDGE_CURVE('',#493,#500,#145,.T.);
#614=EDGE_CURVE('',#483,#501,#414,.F.);
#615=EDGE_CURVE('',#501,#502,#146,.T.);
#616=EDGE_CURVE('',#502,#485,#415,.T.);
#617=EDGE_CURVE('',#489,#484,#52,.F.);
#618=EDGE_CURVE('',#485,#491,#70,.F.);
#619=EDGE_CURVE('',#484,#495,#416,.T.);
#620=EDGE_CURVE('',#494,#483,#417,.F.);
#621=EDGE_CURVE('',#488,#499,#418,.F.);
#622=EDGE_CURVE('',#498,#487,#419,.T.);
#623=EDGE_CURVE('',#500,#503,#71,.T.);
#624=EDGE_CURVE('',#499,#504,#420,.F.);
#625=EDGE_CURVE('',#504,#503,#421,.T.);
#626=EDGE_CURVE('',#486,#505,#422,.T.);
#627=EDGE_CURVE('',#505,#504,#147,.T.);
#628=EDGE_CURVE('',#504,#488,#423,.F.);
#629=EDGE_CURVE('',#492,#486,#72,.F.);
#630=EDGE_CURVE('',#487,#490,#53,.F.);
#631=EDGE_CURVE('',#490,#497,#424,.T.);
#632=EDGE_CURVE('',#496,#489,#425,.T.);
#633=EDGE_CURVE('',#491,#506,#426,.T.);
#634=EDGE_CURVE('',#506,#507,#427,.T.);
#635=EDGE_CURVE('',#507,#492,#428,.T.);
#636=EDGE_CURVE('',#508,#509,#73,.T.);
#637=EDGE_CURVE('',#509,#505,#74,.T.);
#638=EDGE_CURVE('',#507,#508,#75,.T.);
#639=EDGE_CURVE('',#510,#511,#76,.T.);
#640=EDGE_CURVE('',#511,#506,#77,.T.);
#641=EDGE_CURVE('',#502,#510,#78,.T.);
#642=EDGE_CURVE('',#480,#501,#429,.T.);
#643=EDGE_CURVE('',#501,#494,#430,.F.);
#644=EDGE_CURVE('',#512,#513,#79,.T.);
#645=EDGE_CURVE('',#512,#514,#431,.T.);
#646=EDGE_CURVE('',#515,#514,#432,.T.);
#647=EDGE_CURVE('',#515,#513,#433,.T.);
#648=EDGE_CURVE('',#516,#517,#148,.T.);
#649=EDGE_CURVE('',#518,#516,#149,.T.);
#650=EDGE_CURVE('',#517,#518,#150,.T.);
#651=EDGE_CURVE('',#519,#520,#151,.T.);
#652=EDGE_CURVE('',#521,#519,#434,.T.);
#653=EDGE_CURVE('',#522,#521,#152,.T.);
#654=EDGE_CURVE('',#523,#522,#54,.T.);
#655=EDGE_CURVE('',#524,#523,#153,.T.);
#656=EDGE_CURVE('',#525,#524,#55,.T.);
#657=EDGE_CURVE('',#514,#525,#154,.T.);
#658=EDGE_CURVE('',#526,#512,#155,.T.);
#659=EDGE_CURVE('',#520,#526,#156,.T.);
#660=EDGE_CURVE('',#527,#516,#435,.T.);
#661=EDGE_CURVE('',#527,#528,#157,.T.);
#662=EDGE_CURVE('',#518,#528,#80,.T.);
#663=EDGE_CURVE('',#529,#519,#81,.T.);
#664=EDGE_CURVE('',#529,#527,#436,.T.);
#665=EDGE_CURVE('',#521,#527,#437,.T.);
#666=EDGE_CURVE('',#530,#531,#82,.T.);
#667=EDGE_CURVE('',#530,#532,#158,.T.);
#668=EDGE_CURVE('',#533,#532,#159,.T.);
#669=EDGE_CURVE('',#534,#533,#160,.T.);
#670=EDGE_CURVE('',#531,#534,#56,.T.);
#671=EDGE_CURVE('',#500,#534,#438,.T.);
#672=EDGE_CURVE('',#533,#493,#439,.F.);
#673=EDGE_CURVE('',#493,#482,#440,.F.);
#674=EDGE_CURVE('',#532,#481,#441,.T.);
#675=EDGE_CURVE('',#482,#533,#442,.F.);
#676=EDGE_CURVE('',#531,#535,#83,.T.);
#677=EDGE_CURVE('',#503,#536,#84,.F.);
#678=EDGE_CURVE('',#536,#535,#85,.T.);
#679=EDGE_CURVE('',#537,#536,#64,.T.);
#680=EDGE_CURVE('',#535,#537,#86,.T.);
#681=EDGE_CURVE('',#538,#539,#57,.T.);
#682=EDGE_CURVE('',#538,#530,#161,.T.);
#683=EDGE_CURVE('',#539,#530,#443,.T.);
#684=EDGE_CURVE('',#540,#537,#87,.T.);
#685=EDGE_CURVE('',#539,#540,#88,.T.);
#686=EDGE_CURVE('',#541,#542,#89,.T.);
#687=EDGE_CURVE('',#543,#541,#162,.T.);
#688=EDGE_CURVE('',#544,#543,#163,.T.);
#689=EDGE_CURVE('',#545,#544,#164,.T.);
#690=EDGE_CURVE('',#546,#545,#90,.T.);
#691=EDGE_CURVE('',#542,#546,#58,.T.);
#692=EDGE_CURVE('',#547,#515,#444,.T.);
#693=EDGE_CURVE('',#547,#548,#165,.T.);
#694=EDGE_CURVE('',#549,#548,#91,.T.);
#695=EDGE_CURVE('',#549,#515,#166,.T.);
#696=EDGE_CURVE('',#550,#547,#167,.T.);
#697=EDGE_CURVE('',#548,#550,#168,.T.);
#698=EDGE_CURVE('',#528,#546,#92,.F.);
#699=EDGE_CURVE('',#518,#545,#445,.T.);
#700=EDGE_CURVE('',#544,#517,#59,.F.);
#701=EDGE_CURVE('',#516,#521,#446,.T.);
#702=EDGE_CURVE('',#517,#522,#447,.T.);
#703=EDGE_CURVE('',#547,#514,#448,.T.);
#704=EDGE_CURVE('',#525,#550,#449,.T.);
#705=EDGE_CURVE('',#542,#549,#93,.F.);
#706=EDGE_CURVE('',#541,#548,#450,.T.);
#707=EDGE_CURVE('',#550,#543,#60,.F.);
#708=EDGE_CURVE('',#543,#524,#451,.T.);
#709=EDGE_CURVE('',#523,#544,#452,.T.);
#710=EDGE_CURVE('',#551,#552,#94,.T.);
#711=EDGE_CURVE('',#553,#551,#65,.T.);
#712=EDGE_CURVE('',#554,#553,#66,.T.);
#713=EDGE_CURVE('',#554,#552,#169,.T.);
#714=EDGE_CURVE('',#555,#556,#170,.T.);
#715=EDGE_CURVE('',#557,#555,#171,.T.);
#716=EDGE_CURVE('',#552,#557,#95,.T.);
#717=EDGE_CURVE('',#556,#554,#172,.T.);
#718=EDGE_CURVE('',#558,#559,#453,.T.);
#719=EDGE_CURVE('',#558,#560,#173,.T.);
#720=EDGE_CURVE('',#556,#560,#454,.T.);
#721=EDGE_CURVE('',#477,#554,#455,.F.);
#722=EDGE_CURVE('',#561,#538,#456,.F.);
#723=EDGE_CURVE('',#562,#561,#457,.F.);
#724=EDGE_CURVE('',#562,#563,#174,.T.);
#725=EDGE_CURVE('',#563,#559,#175,.T.);
#726=EDGE_CURVE('',#564,#558,#176,.T.);
#727=EDGE_CURVE('',#565,#564,#177,.T.);
#728=EDGE_CURVE('',#560,#565,#178,.T.);
#729=EDGE_CURVE('',#512,#557,#458,.T.);
#730=EDGE_CURVE('',#513,#551,#96,.F.);
#731=EDGE_CURVE('',#555,#526,#459,.F.);
#732=EDGE_CURVE('',#564,#520,#460,.F.);
#733=EDGE_CURVE('',#526,#565,#461,.F.);
#734=EDGE_CURVE('',#566,#519,#462,.T.);
#735=EDGE_CURVE('',#520,#567,#463,.F.);
#736=EDGE_CURVE('',#567,#566,#179,.T.);
#737=EDGE_CURVE('',#559,#567,#180,.T.);
#738=EDGE_CURVE('',#567,#564,#464,.F.);
#739=EDGE_CURVE('',#565,#555,#465,.F.);
#740=EDGE_CURVE('',#568,#569,#97,.T.);
#741=EDGE_CURVE('',#570,#568,#67,.T.);
#742=EDGE_CURVE('',#569,#570,#98,.T.);
#743=EDGE_CURVE('',#569,#571,#99,.T.);
#744=EDGE_CURVE('',#529,#570,#100,.T.);
#745=EDGE_CURVE('',#566,#571,#61,.T.);
#746=EDGE_CURVE('',#571,#563,#101,.T.);
#747=EDGE_CURVE('',#563,#572,#466,.T.);
#748=EDGE_CURVE('',#572,#562,#62,.T.);
#749=EDGE_CURVE('',#573,#572,#102,.T.);
#750=EDGE_CURVE('',#573,#568,#103,.T.);
#751=EDGE_CURVE('',#561,#467,#181,.T.);
#752=ORIENTED_EDGE('',*,*,#574,.T.);
#753=ORIENTED_EDGE('',*,*,#575,.F.);
#754=ORIENTED_EDGE('',*,*,#576,.T.);
#755=ORIENTED_EDGE('',*,*,#577,.T.);
#756=ORIENTED_EDGE('',*,*,#578,.T.);
#757=ORIENTED_EDGE('',*,*,#579,.T.);
#758=ORIENTED_EDGE('',*,*,#577,.F.);
#759=ORIENTED_EDGE('',*,*,#579,.F.);
#760=ORIENTED_EDGE('',*,*,#580,.T.);
#761=ORIENTED_EDGE('',*,*,#581,.F.);
#762=ORIENTED_EDGE('',*,*,#580,.F.);
#763=ORIENTED_EDGE('',*,*,#578,.F.);
#764=ORIENTED_EDGE('',*,*,#576,.F.);
#765=ORIENTED_EDGE('',*,*,#582,.F.);
#766=ORIENTED_EDGE('',*,*,#575,.T.);
#767=ORIENTED_EDGE('',*,*,#583,.T.);
#768=ORIENTED_EDGE('',*,*,#582,.T.);
#769=ORIENTED_EDGE('',*,*,#583,.F.);
#770=ORIENTED_EDGE('',*,*,#584,.F.);
#771=ORIENTED_EDGE('',*,*,#585,.F.);
#772=ORIENTED_EDGE('',*,*,#586,.T.);
#773=ORIENTED_EDGE('',*,*,#587,.T.);
#774=ORIENTED_EDGE('',*,*,#588,.F.);
#775=ORIENTED_EDGE('',*,*,#589,.F.);
#776=ORIENTED_EDGE('',*,*,#590,.F.);
#777=ORIENTED_EDGE('',*,*,#591,.T.);
#778=ORIENTED_EDGE('',*,*,#587,.F.);
#779=ORIENTED_EDGE('',*,*,#592,.F.);
#780=ORIENTED_EDGE('',*,*,#593,.T.);
#781=ORIENTED_EDGE('',*,*,#585,.T.);
#782=ORIENTED_EDGE('',*,*,#594,.F.);
#783=ORIENTED_EDGE('',*,*,#595,.F.);
#784=ORIENTED_EDGE('',*,*,#596,.F.);
#785=ORIENTED_EDGE('',*,*,#597,.F.);
#786=ORIENTED_EDGE('',*,*,#598,.F.);
#787=ORIENTED_EDGE('',*,*,#599,.F.);
#788=ORIENTED_EDGE('',*,*,#600,.F.);
#789=ORIENTED_EDGE('',*,*,#601,.F.);
#790=ORIENTED_EDGE('',*,*,#602,.F.);
#791=ORIENTED_EDGE('',*,*,#603,.F.);
#792=ORIENTED_EDGE('',*,*,#604,.F.);
#793=ORIENTED_EDGE('',*,*,#605,.F.);
#794=ORIENTED_EDGE('',*,*,#589,.T.);
#795=ORIENTED_EDGE('',*,*,#606,.F.);
#796=ORIENTED_EDGE('',*,*,#607,.F.);
#797=ORIENTED_EDGE('',*,*,#608,.F.);
#798=ORIENTED_EDGE('',*,*,#609,.F.);
#799=ORIENTED_EDGE('',*,*,#610,.F.);
#800=ORIENTED_EDGE('',*,*,#611,.F.);
#801=ORIENTED_EDGE('',*,*,#612,.F.);
#802=ORIENTED_EDGE('',*,*,#613,.F.);
#803=ORIENTED_EDGE('',*,*,#614,.T.);
#804=ORIENTED_EDGE('',*,*,#615,.T.);
#805=ORIENTED_EDGE('',*,*,#616,.T.);
#806=ORIENTED_EDGE('',*,*,#596,.T.);
#807=ORIENTED_EDGE('',*,*,#617,.T.);
#808=ORIENTED_EDGE('',*,*,#597,.T.);
#809=ORIENTED_EDGE('',*,*,#618,.T.);
#810=ORIENTED_EDGE('',*,*,#602,.T.);
#811=ORIENTED_EDGE('',*,*,#619,.T.);
#812=ORIENTED_EDGE('',*,*,#607,.T.);
#813=ORIENTED_EDGE('',*,*,#620,.T.);
#814=ORIENTED_EDGE('',*,*,#595,.T.);
#815=ORIENTED_EDGE('',*,*,#621,.T.);
#816=ORIENTED_EDGE('',*,*,#611,.T.);
#817=ORIENTED_EDGE('',*,*,#622,.T.);
#818=ORIENTED_EDGE('',*,*,#600,.T.);
#819=ORIENTED_EDGE('',*,*,#623,.F.);
#820=ORIENTED_EDGE('',*,*,#612,.T.);
#821=ORIENTED_EDGE('',*,*,#624,.T.);
#822=ORIENTED_EDGE('',*,*,#625,.T.);
#823=ORIENTED_EDGE('',*,*,#626,.T.);
#824=ORIENTED_EDGE('',*,*,#627,.T.);
#825=ORIENTED_EDGE('',*,*,#628,.T.);
#826=ORIENTED_EDGE('',*,*,#599,.T.);
#827=ORIENTED_EDGE('',*,*,#621,.F.);
#828=ORIENTED_EDGE('',*,*,#628,.F.);
#829=ORIENTED_EDGE('',*,*,#624,.F.);
#830=ORIENTED_EDGE('',*,*,#629,.T.);
#831=ORIENTED_EDGE('',*,*,#598,.T.);
#832=ORIENTED_EDGE('',*,*,#630,.T.);
#833=ORIENTED_EDGE('',*,*,#604,.T.);
#834=ORIENTED_EDGE('',*,*,#631,.T.);
#835=ORIENTED_EDGE('',*,*,#609,.T.);
#836=ORIENTED_EDGE('',*,*,#632,.T.);
#837=ORIENTED_EDGE('',*,*,#601,.T.);
#838=ORIENTED_EDGE('',*,*,#610,.T.);
#839=ORIENTED_EDGE('',*,*,#631,.F.);
#840=ORIENTED_EDGE('',*,*,#630,.F.);
#841=ORIENTED_EDGE('',*,*,#622,.F.);
#842=ORIENTED_EDGE('',*,*,#633,.T.);
#843=ORIENTED_EDGE('',*,*,#634,.T.);
#844=ORIENTED_EDGE('',*,*,#635,.T.);
#845=ORIENTED_EDGE('',*,*,#603,.T.);
#846=ORIENTED_EDGE('',*,*,#636,.T.);
#847=ORIENTED_EDGE('',*,*,#637,.T.);
#848=ORIENTED_EDGE('',*,*,#626,.F.);
#849=ORIENTED_EDGE('',*,*,#629,.F.);
#850=ORIENTED_EDGE('',*,*,#635,.F.);
#851=ORIENTED_EDGE('',*,*,#638,.T.);
#852=ORIENTED_EDGE('',*,*,#617,.F.);
#853=ORIENTED_EDGE('',*,*,#632,.F.);
#854=ORIENTED_EDGE('',*,*,#608,.T.);
#855=ORIENTED_EDGE('',*,*,#619,.F.);
#856=ORIENTED_EDGE('',*,*,#639,.T.);
#857=ORIENTED_EDGE('',*,*,#640,.T.);
#858=ORIENTED_EDGE('',*,*,#633,.F.);
#859=ORIENTED_EDGE('',*,*,#618,.F.);
#860=ORIENTED_EDGE('',*,*,#616,.F.);
#861=ORIENTED_EDGE('',*,*,#641,.T.);
#862=ORIENTED_EDGE('',*,*,#591,.F.);
#863=ORIENTED_EDGE('',*,*,#642,.T.);
#864=ORIENTED_EDGE('',*,*,#643,.T.);
#865=ORIENTED_EDGE('',*,*,#606,.T.);
#866=ORIENTED_EDGE('',*,*,#588,.T.);
#867=ORIENTED_EDGE('',*,*,#620,.F.);
#868=ORIENTED_EDGE('',*,*,#643,.F.);
#869=ORIENTED_EDGE('',*,*,#614,.F.);
#870=ORIENTED_EDGE('',*,*,#644,.F.);
#871=ORIENTED_EDGE('',*,*,#645,.T.);
#872=ORIENTED_EDGE('',*,*,#646,.F.);
#873=ORIENTED_EDGE('',*,*,#647,.T.);
#874=ORIENTED_EDGE('',*,*,#648,.F.);
#875=ORIENTED_EDGE('',*,*,#649,.F.);
#876=ORIENTED_EDGE('',*,*,#650,.F.);
#877=ORIENTED_EDGE('',*,*,#651,.F.);
#878=ORIENTED_EDGE('',*,*,#652,.F.);
#879=ORIENTED_EDGE('',*,*,#653,.F.);
#880=ORIENTED_EDGE('',*,*,#654,.F.);
#881=ORIENTED_EDGE('',*,*,#655,.F.);
#882=ORIENTED_EDGE('',*,*,#656,.F.);
#883=ORIENTED_EDGE('',*,*,#657,.F.);
#884=ORIENTED_EDGE('',*,*,#645,.F.);
#885=ORIENTED_EDGE('',*,*,#658,.F.);
#886=ORIENTED_EDGE('',*,*,#659,.F.);
#887=ORIENTED_EDGE('',*,*,#660,.F.);
#888=ORIENTED_EDGE('',*,*,#661,.T.);
#889=ORIENTED_EDGE('',*,*,#662,.F.);
#890=ORIENTED_EDGE('',*,*,#649,.T.);
#891=ORIENTED_EDGE('',*,*,#663,.F.);
#892=ORIENTED_EDGE('',*,*,#664,.T.);
#893=ORIENTED_EDGE('',*,*,#665,.F.);
#894=ORIENTED_EDGE('',*,*,#652,.T.);
#895=ORIENTED_EDGE('',*,*,#666,.F.);
#896=ORIENTED_EDGE('',*,*,#667,.T.);
#897=ORIENTED_EDGE('',*,*,#668,.F.);
#898=ORIENTED_EDGE('',*,*,#669,.F.);
#899=ORIENTED_EDGE('',*,*,#670,.F.);
#900=ORIENTED_EDGE('',*,*,#671,.T.);
#901=ORIENTED_EDGE('',*,*,#669,.T.);
#902=ORIENTED_EDGE('',*,*,#672,.T.);
#903=ORIENTED_EDGE('',*,*,#613,.T.);
#904=ORIENTED_EDGE('',*,*,#584,.T.);
#905=ORIENTED_EDGE('',*,*,#605,.T.);
#906=ORIENTED_EDGE('',*,*,#673,.T.);
#907=ORIENTED_EDGE('',*,*,#594,.T.);
#908=ORIENTED_EDGE('',*,*,#674,.T.);
#909=ORIENTED_EDGE('',*,*,#592,.T.);
#910=ORIENTED_EDGE('',*,*,#675,.T.);
#911=ORIENTED_EDGE('',*,*,#668,.T.);
#912=ORIENTED_EDGE('',*,*,#672,.F.);
#913=ORIENTED_EDGE('',*,*,#675,.F.);
#914=ORIENTED_EDGE('',*,*,#673,.F.);
#915=ORIENTED_EDGE('',*,*,#676,.F.);
#916=ORIENTED_EDGE('',*,*,#670,.T.);
#917=ORIENTED_EDGE('',*,*,#671,.F.);
#918=ORIENTED_EDGE('',*,*,#623,.T.);
#919=ORIENTED_EDGE('',*,*,#677,.T.);
#920=ORIENTED_EDGE('',*,*,#678,.T.);
#921=ORIENTED_EDGE('',*,*,#679,.F.);
#922=ORIENTED_EDGE('',*,*,#680,.F.);
#923=ORIENTED_EDGE('',*,*,#678,.F.);
#924=ORIENTED_EDGE('',*,*,#681,.F.);
#925=ORIENTED_EDGE('',*,*,#682,.T.);
#926=ORIENTED_EDGE('',*,*,#683,.F.);
#927=ORIENTED_EDGE('',*,*,#683,.T.);
#928=ORIENTED_EDGE('',*,*,#666,.T.);
#929=ORIENTED_EDGE('',*,*,#676,.T.);
#930=ORIENTED_EDGE('',*,*,#680,.T.);
#931=ORIENTED_EDGE('',*,*,#684,.F.);
#932=ORIENTED_EDGE('',*,*,#685,.F.);
#933=ORIENTED_EDGE('',*,*,#686,.F.);
#934=ORIENTED_EDGE('',*,*,#687,.F.);
#935=ORIENTED_EDGE('',*,*,#688,.F.);
#936=ORIENTED_EDGE('',*,*,#689,.F.);
#937=ORIENTED_EDGE('',*,*,#690,.F.);
#938=ORIENTED_EDGE('',*,*,#691,.F.);
#939=ORIENTED_EDGE('',*,*,#692,.F.);
#940=ORIENTED_EDGE('',*,*,#693,.T.);
#941=ORIENTED_EDGE('',*,*,#694,.F.);
#942=ORIENTED_EDGE('',*,*,#695,.T.);
#943=ORIENTED_EDGE('',*,*,#696,.F.);
#944=ORIENTED_EDGE('',*,*,#697,.F.);
#945=ORIENTED_EDGE('',*,*,#693,.F.);
#946=ORIENTED_EDGE('',*,*,#698,.T.);
#947=ORIENTED_EDGE('',*,*,#690,.T.);
#948=ORIENTED_EDGE('',*,*,#699,.F.);
#949=ORIENTED_EDGE('',*,*,#662,.T.);
#950=ORIENTED_EDGE('',*,*,#699,.T.);
#951=ORIENTED_EDGE('',*,*,#689,.T.);
#952=ORIENTED_EDGE('',*,*,#700,.T.);
#953=ORIENTED_EDGE('',*,*,#650,.T.);
#954=ORIENTED_EDGE('',*,*,#701,.F.);
#955=ORIENTED_EDGE('',*,*,#648,.T.);
#956=ORIENTED_EDGE('',*,*,#702,.T.);
#957=ORIENTED_EDGE('',*,*,#653,.T.);
#958=ORIENTED_EDGE('',*,*,#701,.T.);
#959=ORIENTED_EDGE('',*,*,#665,.T.);
#960=ORIENTED_EDGE('',*,*,#660,.T.);
#961=ORIENTED_EDGE('',*,*,#703,.F.);
#962=ORIENTED_EDGE('',*,*,#692,.T.);
#963=ORIENTED_EDGE('',*,*,#646,.T.);
#964=ORIENTED_EDGE('',*,*,#703,.T.);
#965=ORIENTED_EDGE('',*,*,#657,.T.);
#966=ORIENTED_EDGE('',*,*,#704,.T.);
#967=ORIENTED_EDGE('',*,*,#696,.T.);
#968=ORIENTED_EDGE('',*,*,#705,.T.);
#969=ORIENTED_EDGE('',*,*,#694,.T.);
#970=ORIENTED_EDGE('',*,*,#706,.F.);
#971=ORIENTED_EDGE('',*,*,#686,.T.);
#972=ORIENTED_EDGE('',*,*,#706,.T.);
#973=ORIENTED_EDGE('',*,*,#697,.T.);
#974=ORIENTED_EDGE('',*,*,#707,.T.);
#975=ORIENTED_EDGE('',*,*,#687,.T.);
#976=ORIENTED_EDGE('',*,*,#708,.T.);
#977=ORIENTED_EDGE('',*,*,#655,.T.);
#978=ORIENTED_EDGE('',*,*,#709,.T.);
#979=ORIENTED_EDGE('',*,*,#688,.T.);
#980=ORIENTED_EDGE('',*,*,#656,.T.);
#981=ORIENTED_EDGE('',*,*,#708,.F.);
#982=ORIENTED_EDGE('',*,*,#707,.F.);
#983=ORIENTED_EDGE('',*,*,#704,.F.);
#984=ORIENTED_EDGE('',*,*,#700,.F.);
#985=ORIENTED_EDGE('',*,*,#709,.F.);
#986=ORIENTED_EDGE('',*,*,#654,.T.);
#987=ORIENTED_EDGE('',*,*,#702,.F.);
#988=ORIENTED_EDGE('',*,*,#710,.F.);
#989=ORIENTED_EDGE('',*,*,#711,.F.);
#990=ORIENTED_EDGE('',*,*,#712,.F.);
#991=ORIENTED_EDGE('',*,*,#713,.T.);
#992=ORIENTED_EDGE('',*,*,#714,.F.);
#993=ORIENTED_EDGE('',*,*,#715,.F.);
#994=ORIENTED_EDGE('',*,*,#716,.F.);
#995=ORIENTED_EDGE('',*,*,#713,.F.);
#996=ORIENTED_EDGE('',*,*,#717,.F.);
#997=ORIENTED_EDGE('',*,*,#718,.F.);
#998=ORIENTED_EDGE('',*,*,#719,.T.);
#999=ORIENTED_EDGE('',*,*,#720,.F.);
#1000=ORIENTED_EDGE('',*,*,#717,.T.);
#1001=ORIENTED_EDGE('',*,*,#721,.F.);
#1002=ORIENTED_EDGE('',*,*,#586,.F.);
#1003=ORIENTED_EDGE('',*,*,#593,.F.);
#1004=ORIENTED_EDGE('',*,*,#674,.F.);
#1005=ORIENTED_EDGE('',*,*,#667,.F.);
#1006=ORIENTED_EDGE('',*,*,#682,.F.);
#1007=ORIENTED_EDGE('',*,*,#722,.F.);
#1008=ORIENTED_EDGE('',*,*,#723,.F.);
#1009=ORIENTED_EDGE('',*,*,#724,.T.);
#1010=ORIENTED_EDGE('',*,*,#725,.T.);
#1011=ORIENTED_EDGE('',*,*,#581,.T.);
#1012=ORIENTED_EDGE('',*,*,#726,.F.);
#1013=ORIENTED_EDGE('',*,*,#727,.F.);
#1014=ORIENTED_EDGE('',*,*,#728,.F.);
#1015=ORIENTED_EDGE('',*,*,#719,.F.);
#1016=ORIENTED_EDGE('',*,*,#710,.T.);
#1017=ORIENTED_EDGE('',*,*,#716,.T.);
#1018=ORIENTED_EDGE('',*,*,#729,.F.);
#1019=ORIENTED_EDGE('',*,*,#644,.T.);
#1020=ORIENTED_EDGE('',*,*,#730,.T.);
#1021=ORIENTED_EDGE('',*,*,#729,.T.);
#1022=ORIENTED_EDGE('',*,*,#715,.T.);
#1023=ORIENTED_EDGE('',*,*,#731,.T.);
#1024=ORIENTED_EDGE('',*,*,#658,.T.);
#1025=ORIENTED_EDGE('',*,*,#732,.T.);
#1026=ORIENTED_EDGE('',*,*,#659,.T.);
#1027=ORIENTED_EDGE('',*,*,#733,.T.);
#1028=ORIENTED_EDGE('',*,*,#727,.T.);
#1029=ORIENTED_EDGE('',*,*,#734,.T.);
#1030=ORIENTED_EDGE('',*,*,#651,.T.);
#1031=ORIENTED_EDGE('',*,*,#735,.T.);
#1032=ORIENTED_EDGE('',*,*,#736,.T.);
#1033=ORIENTED_EDGE('',*,*,#718,.T.);
#1034=ORIENTED_EDGE('',*,*,#737,.T.);
#1035=ORIENTED_EDGE('',*,*,#738,.T.);
#1036=ORIENTED_EDGE('',*,*,#726,.T.);
#1037=ORIENTED_EDGE('',*,*,#732,.F.);
#1038=ORIENTED_EDGE('',*,*,#738,.F.);
#1039=ORIENTED_EDGE('',*,*,#735,.F.);
#1040=ORIENTED_EDGE('',*,*,#720,.T.);
#1041=ORIENTED_EDGE('',*,*,#728,.T.);
#1042=ORIENTED_EDGE('',*,*,#739,.T.);
#1043=ORIENTED_EDGE('',*,*,#714,.T.);
#1044=ORIENTED_EDGE('',*,*,#731,.F.);
#1045=ORIENTED_EDGE('',*,*,#739,.F.);
#1046=ORIENTED_EDGE('',*,*,#733,.F.);
#1047=ORIENTED_EDGE('',*,*,#740,.F.);
#1048=ORIENTED_EDGE('',*,*,#741,.F.);
#1049=ORIENTED_EDGE('',*,*,#742,.F.);
#1050=ORIENTED_EDGE('',*,*,#743,.F.);
#1051=ORIENTED_EDGE('',*,*,#742,.T.);
#1052=ORIENTED_EDGE('',*,*,#744,.F.);
#1053=ORIENTED_EDGE('',*,*,#663,.T.);
#1054=ORIENTED_EDGE('',*,*,#734,.F.);
#1055=ORIENTED_EDGE('',*,*,#745,.T.);
#1056=ORIENTED_EDGE('',*,*,#746,.F.);
#1057=ORIENTED_EDGE('',*,*,#745,.F.);
#1058=ORIENTED_EDGE('',*,*,#736,.F.);
#1059=ORIENTED_EDGE('',*,*,#737,.F.);
#1060=ORIENTED_EDGE('',*,*,#725,.F.);
#1061=ORIENTED_EDGE('',*,*,#747,.F.);
#1062=ORIENTED_EDGE('',*,*,#724,.F.);
#1063=ORIENTED_EDGE('',*,*,#748,.F.);
#1064=ORIENTED_EDGE('',*,*,#747,.T.);
#1065=ORIENTED_EDGE('',*,*,#749,.F.);
#1066=ORIENTED_EDGE('',*,*,#750,.T.);
#1067=ORIENTED_EDGE('',*,*,#740,.T.);
#1068=ORIENTED_EDGE('',*,*,#743,.T.);
#1069=ORIENTED_EDGE('',*,*,#746,.T.);
#1070=ORIENTED_EDGE('',*,*,#723,.T.);
#1071=ORIENTED_EDGE('',*,*,#751,.T.);
#1072=ORIENTED_EDGE('',*,*,#574,.F.);
#1073=ORIENTED_EDGE('',*,*,#751,.F.);
#1074=ORIENTED_EDGE('',*,*,#722,.T.);
#1075=ORIENTED_EDGE('',*,*,#681,.T.);
#1076=ORIENTED_EDGE('',*,*,#685,.T.);
#1077=ORIENTED_EDGE('',*,*,#684,.T.);
#1078=ORIENTED_EDGE('',*,*,#679,.T.);
#1079=ORIENTED_EDGE('',*,*,#677,.F.);
#1080=ORIENTED_EDGE('',*,*,#625,.F.);
#1081=ORIENTED_EDGE('',*,*,#627,.F.);
#1082=ORIENTED_EDGE('',*,*,#637,.F.);
#1083=ORIENTED_EDGE('',*,*,#636,.F.);
#1084=ORIENTED_EDGE('',*,*,#638,.F.);
#1085=ORIENTED_EDGE('',*,*,#634,.F.);
#1086=ORIENTED_EDGE('',*,*,#640,.F.);
#1087=ORIENTED_EDGE('',*,*,#639,.F.);
#1088=ORIENTED_EDGE('',*,*,#641,.F.);
#1089=ORIENTED_EDGE('',*,*,#615,.F.);
#1090=ORIENTED_EDGE('',*,*,#642,.F.);
#1091=ORIENTED_EDGE('',*,*,#590,.T.);
#1092=ORIENTED_EDGE('',*,*,#721,.T.);
#1093=ORIENTED_EDGE('',*,*,#712,.T.);
#1094=ORIENTED_EDGE('',*,*,#711,.T.);
#1095=ORIENTED_EDGE('',*,*,#730,.F.);
#1096=ORIENTED_EDGE('',*,*,#647,.F.);
#1097=ORIENTED_EDGE('',*,*,#695,.F.);
#1098=ORIENTED_EDGE('',*,*,#705,.F.);
#1099=ORIENTED_EDGE('',*,*,#691,.T.);
#1100=ORIENTED_EDGE('',*,*,#698,.F.);
#1101=ORIENTED_EDGE('',*,*,#661,.F.);
#1102=ORIENTED_EDGE('',*,*,#664,.F.);
#1103=ORIENTED_EDGE('',*,*,#744,.T.);
#1104=ORIENTED_EDGE('',*,*,#741,.T.);
#1105=ORIENTED_EDGE('',*,*,#750,.F.);
#1106=ORIENTED_EDGE('',*,*,#749,.T.);
#1107=ORIENTED_EDGE('',*,*,#748,.T.);
#1108=PLANE('',#1219);
#1109=PLANE('',#1229);
#1110=PLANE('',#1232);
#1111=PLANE('',#1234);
#1112=PLANE('',#1235);
#1113=PLANE('',#1236);
#1114=PLANE('',#1237);
#1115=PLANE('',#1238);
#1116=PLANE('',#1240);
#1117=PLANE('',#1277);
#1118=PLANE('',#1278);
#1119=PLANE('',#1286);
#1120=PLANE('',#1297);
#1121=PLANE('',#1300);
#1122=PLANE('',#1303);
#1123=PLANE('',#1321);
#1124=PLANE('',#1322);
#1125=PLANE('',#1323);
#1126=PLANE('',#1329);
#1127=PLANE('',#1345);
#1128=PLANE('',#1347);
#1129=ADVANCED_FACE('',(#251,#248),#1108,.T.);
#1130=ADVANCED_FACE('',(#252),#243,.F.);
#1131=ADVANCED_FACE('',(#253),#241,.F.);
#1132=ADVANCED_FACE('',(#254,#249),#1109,.T.);
#1133=ADVANCED_FACE('',(#255),#104,.F.);
#1134=ADVANCED_FACE('',(#256),#1110,.T.);
#1135=ADVANCED_FACE('',(#257),#1111,.T.);
#1136=ADVANCED_FACE('',(#258),#1112,.T.);
#1137=ADVANCED_FACE('',(#259),#1113,.T.);
#1138=ADVANCED_FACE('',(#260),#1114,.F.);
#1139=ADVANCED_FACE('',(#261),#1115,.T.);
#1140=ADVANCED_FACE('',(#262),#1116,.T.);
#1141=ADVANCED_FACE('',(#263),#30,.T.);
#1142=ADVANCED_FACE('',(#264),#105,.T.);
#1143=ADVANCED_FACE('',(#265),#106,.F.);
#1144=ADVANCED_FACE('',(#266),#107,.F.);
#1145=ADVANCED_FACE('',(#267),#244,.F.);
#1146=ADVANCED_FACE('',(#268),#31,.T.);
#1147=ADVANCED_FACE('',(#269),#23,.F.);
#1148=ADVANCED_FACE('',(#270),#108,.T.);
#1149=ADVANCED_FACE('',(#271),#109,.F.);
#1150=ADVANCED_FACE('',(#272),#32,.T.);
#1151=ADVANCED_FACE('',(#273),#33,.T.);
#1152=ADVANCED_FACE('',(#274),#34,.T.);
#1153=ADVANCED_FACE('',(#275),#35,.T.);
#1154=ADVANCED_FACE('',(#276),#36,.T.);
#1155=ADVANCED_FACE('',(#277),#245,.F.);
#1156=ADVANCED_FACE('',(#278),#24,.F.);
#1157=ADVANCED_FACE('',(#279),#246,.F.);
#1158=ADVANCED_FACE('',(#280),#1117,.F.);
#1159=ADVANCED_FACE('',(#281),#1118,.T.);
#1160=ADVANCED_FACE('',(#282),#37,.T.);
#1161=ADVANCED_FACE('',(#283),#247,.F.);
#1162=ADVANCED_FACE('',(#284),#1119,.T.);
#1163=ADVANCED_FACE('',(#285),#110,.T.);
#1164=ADVANCED_FACE('',(#286),#111,.T.);
#1165=ADVANCED_FACE('',(#287),#112,.T.);
#1166=ADVANCED_FACE('',(#288),#25,.T.);
#1167=ADVANCED_FACE('',(#289),#38,.F.);
#1168=ADVANCED_FACE('',(#290),#1120,.T.);
#1169=ADVANCED_FACE('',(#291),#39,.F.);
#1170=ADVANCED_FACE('',(#292),#40,.F.);
#1171=ADVANCED_FACE('',(#293),#1121,.T.);
#1172=ADVANCED_FACE('',(#294),#41,.T.);
#1173=ADVANCED_FACE('',(#295),#1122,.T.);
#1174=ADVANCED_FACE('',(#296),#42,.F.);
#1175=ADVANCED_FACE('',(#297),#113,.T.);
#1176=ADVANCED_FACE('',(#298),#114,.F.);
#1177=ADVANCED_FACE('',(#299),#26,.F.);
#1178=ADVANCED_FACE('',(#300),#27,.F.);
#1179=ADVANCED_FACE('',(#301),#115,.F.);
#1180=ADVANCED_FACE('',(#302),#43,.F.);
#1181=ADVANCED_FACE('',(#303),#116,.T.);
#1182=ADVANCED_FACE('',(#304),#117,.F.);
#1183=ADVANCED_FACE('',(#305),#44,.T.);
#1184=ADVANCED_FACE('',(#306),#45,.T.);
#1185=ADVANCED_FACE('',(#307),#1123,.T.);
#1186=ADVANCED_FACE('',(#308),#1124,.T.);
#1187=ADVANCED_FACE('',(#309,#250),#1125,.F.);
#1188=ADVANCED_FACE('',(#310),#1126,.T.);
#1189=ADVANCED_FACE('',(#311),#46,.F.);
#1190=ADVANCED_FACE('',(#312),#118,.T.);
#1191=ADVANCED_FACE('',(#313),#119,.T.);
#1192=ADVANCED_FACE('',(#314),#120,.T.);
#1193=ADVANCED_FACE('',(#315),#121,.T.);
#1194=ADVANCED_FACE('',(#316),#28,.T.);
#1195=ADVANCED_FACE('',(#317),#122,.T.);
#1196=ADVANCED_FACE('',(#318),#29,.T.);
#1197=ADVANCED_FACE('',(#319),#1127,.T.);
#1198=ADVANCED_FACE('',(#320),#47,.F.);
#1199=ADVANCED_FACE('',(#321),#1128,.T.);
#1200=ADVANCED_FACE('',(#322),#48,.F.);
#1201=ADVANCED_FACE('',(#323),#49,.F.);
#1202=ADVANCED_FACE('',(#324),#242,.T.);
#1203=CLOSED_SHELL('',(#1129,#1130,#1131,#1132,#1133,#1134,#1135,#1136,
#1137,#1138,#1139,#1140,#1141,#1142,#1143,#1144,#1145,#1146,#1147,#1148,
#1149,#1150,#1151,#1152,#1153,#1154,#1155,#1156,#1157,#1158,#1159,#1160,
#1161,#1162,#1163,#1164,#1165,#1166,#1167,#1168,#1169,#1170,#1171,#1172,
#1173,#1174,#1175,#1176,#1177,#1178,#1179,#1180,#1181,#1182,#1183,#1184,
#1185,#1186,#1187,#1188,#1189,#1190,#1191,#1192,#1193,#1194,#1195,#1196,
#1197,#1198,#1199,#1200,#1201,#1202));
#1204=DERIVED_UNIT_ELEMENT(#1206,1.);
#1205=DERIVED_UNIT_ELEMENT(#2894,3.);
#1206=(
MASS_UNIT()
NAMED_UNIT(*)
SI_UNIT(.KILO.,.GRAM.)
);
#1207=DERIVED_UNIT((#1204,#1205));
#1208=MEASURE_REPRESENTATION_ITEM('density measure',
POSITIVE_RATIO_MEASURE(7850.),#1207);
#1209=PROPERTY_DEFINITION_REPRESENTATION(#1214,#1211);
#1210=PROPERTY_DEFINITION_REPRESENTATION(#1215,#1212);
#1211=REPRESENTATION('material name',(#1213),#2891);
#1212=REPRESENTATION('density',(#1208),#2891);
#1213=DESCRIPTIVE_REPRESENTATION_ITEM('Steel','Steel');
#1214=PROPERTY_DEFINITION('material property','material name',#2911);
#1215=PROPERTY_DEFINITION('material property','density of part',#2911);
#1216=AXIS2_PLACEMENT_3D('placement',#1686,#1353,#1354);
#1217=AXIS2_PLACEMENT_3D('placement',#1687,#1355,#1356);
#1218=AXIS2_PLACEMENT_3D('placement',#1688,#1357,#1358);
#1219=AXIS2_PLACEMENT_3D('',#1689,#1359,#1360);
#1220=AXIS2_PLACEMENT_3D('',#1691,#1361,#1362);
#1221=AXIS2_PLACEMENT_3D('',#1693,#1363,#1364);
#1222=AXIS2_PLACEMENT_3D('',#1694,#1365,#1366);
#1223=AXIS2_PLACEMENT_3D('',#1696,#1367,#1368);
#1224=AXIS2_PLACEMENT_3D('',#1698,#1369,#1370);
#1225=AXIS2_PLACEMENT_3D('',#1700,#1371,#1372);
#1226=AXIS2_PLACEMENT_3D('',#1701,#1373,#1374);
#1227=AXIS2_PLACEMENT_3D('',#1702,#1375,#1376);
#1228=AXIS2_PLACEMENT_3D('',#1705,#1378,#1379);
#1229=AXIS2_PLACEMENT_3D('',#1706,#1380,#1381);
#1230=AXIS2_PLACEMENT_3D('',#1708,#1382,#1383);
#1231=AXIS2_PLACEMENT_3D('',#1709,#1384,#1385);
#1232=AXIS2_PLACEMENT_3D('',#1711,#1387,#1388);
#1233=AXIS2_PLACEMENT_3D('',#1714,#1389,#1390);
#1234=AXIS2_PLACEMENT_3D('',#1731,#1395,#1396);
#1235=AXIS2_PLACEMENT_3D('',#1746,#1397,#1398);
#1236=AXIS2_PLACEMENT_3D('',#1752,#1402,#1403);
#1237=AXIS2_PLACEMENT_3D('',#1759,#1407,#1408);
#1238=AXIS2_PLACEMENT_3D('',#1766,#1412,#1413);
#1239=AXIS2_PLACEMENT_3D('',#1773,#1416,#1417);
#1240=AXIS2_PLACEMENT_3D('',#1775,#1419,#1420);
#1241=AXIS2_PLACEMENT_3D('',#1779,#1422,#1423);
#1242=AXIS2_PLACEMENT_3D('',#1783,#1425,#1426);
#1243=AXIS2_PLACEMENT_3D('',#1787,#1428,#1429);
#1244=AXIS2_PLACEMENT_3D('',#1791,#1431,#1432);
#1245=AXIS2_PLACEMENT_3D('',#1814,#1434,#1435);
#1246=AXIS2_PLACEMENT_3D('',#1817,#1437,#1438);
#1247=AXIS2_PLACEMENT_3D('',#1818,#1439,#1440);
#1248=AXIS2_PLACEMENT_3D('',#1819,#1441,#1442);
#1249=AXIS2_PLACEMENT_3D('',#1826,#1443,#1444);
#1250=AXIS2_PLACEMENT_3D('',#1827,#1445,#1446);
#1251=AXIS2_PLACEMENT_3D('',#1828,#1447,#1448);
#1252=AXIS2_PLACEMENT_3D('',#1829,#1449,#1450);
#1253=AXIS2_PLACEMENT_3D('',#1830,#1451,#1452);
#1254=AXIS2_PLACEMENT_3D('',#1831,#1453,#1454);
#1255=AXIS2_PLACEMENT_3D('',#1832,#1455,#1456);
#1256=AXIS2_PLACEMENT_3D('',#1872,#1457,#1458);
#1257=AXIS2_PLACEMENT_3D('',#1873,#1459,#1460);
#1258=AXIS2_PLACEMENT_3D('',#1895,#1461,#1462);
#1259=AXIS2_PLACEMENT_3D('',#1897,#1464,#1465);
#1260=AXIS2_PLACEMENT_3D('',#1898,#1466,#1467);
#1261=AXIS2_PLACEMENT_3D('',#1899,#1468,#1469);
#1262=AXIS2_PLACEMENT_3D('',#1907,#1470,#1471);
#1263=AXIS2_PLACEMENT_3D('',#1908,#1472,#1473);
#1264=AXIS2_PLACEMENT_3D('',#1909,#1474,#1475);
#1265=AXIS2_PLACEMENT_3D('',#1910,#1476,#1477);
#1266=AXIS2_PLACEMENT_3D('',#1953,#1478,#1479);
#1267=AXIS2_PLACEMENT_3D('',#1955,#1480,#1481);
#1268=AXIS2_PLACEMENT_3D('',#1956,#1482,#1483);
#1269=AXIS2_PLACEMENT_3D('',#2104,#1484,#1485);
#1270=AXIS2_PLACEMENT_3D('',#2105,#1486,#1487);
#1271=AXIS2_PLACEMENT_3D('',#2106,#1488,#1489);
#1272=AXIS2_PLACEMENT_3D('',#2107,#1490,#1491);
#1273=AXIS2_PLACEMENT_3D('',#2108,#1492,#1493);
#1274=AXIS2_PLACEMENT_3D('',#2152,#1494,#1495);
#1275=AXIS2_PLACEMENT_3D('',#2154,#1496,#1497);
#1276=AXIS2_PLACEMENT_3D('',#2155,#1498,#1499);
#1277=AXIS2_PLACEMENT_3D('',#2156,#1500,#1501);
#1278=AXIS2_PLACEMENT_3D('',#2163,#1505,#1506);
#1279=AXIS2_PLACEMENT_3D('',#2168,#1508,#1509);
#1280=AXIS2_PLACEMENT_3D('',#2172,#1511,#1512);
#1281=AXIS2_PLACEMENT_3D('',#2176,#1514,#1515);
#1282=AXIS2_PLACEMENT_3D('',#2202,#1519,#1520);
#1283=AXIS2_PLACEMENT_3D('',#2211,#1522,#1523);
#1284=AXIS2_PLACEMENT_3D('',#2235,#1524,#1525);
#1285=AXIS2_PLACEMENT_3D('',#2236,#1526,#1527);
#1286=AXIS2_PLACEMENT_3D('',#2237,#1528,#1529);
#1287=AXIS2_PLACEMENT_3D('',#2251,#1533,#1534);
#1288=AXIS2_PLACEMENT_3D('',#2252,#1535,#1536);
#1289=AXIS2_PLACEMENT_3D('',#2253,#1537,#1538);
#1290=AXIS2_PLACEMENT_3D('',#2254,#1539,#1540);
#1291=AXIS2_PLACEMENT_3D('',#2255,#1541,#1542);
#1292=AXIS2_PLACEMENT_3D('',#2256,#1543,#1544);
#1293=AXIS2_PLACEMENT_3D('',#2257,#1545,#1546);
#1294=AXIS2_PLACEMENT_3D('',#2258,#1547,#1548);
#1295=AXIS2_PLACEMENT_3D('',#2259,#1549,#1550);
#1296=AXIS2_PLACEMENT_3D('',#2260,#1551,#1552);
#1297=AXIS2_PLACEMENT_3D('',#2326,#1553,#1554);
#1298=AXIS2_PLACEMENT_3D('',#2363,#1555,#1556);
#1299=AXIS2_PLACEMENT_3D('',#2365,#1558,#1559);
#1300=AXIS2_PLACEMENT_3D('',#2414,#1560,#1561);
#1301=AXIS2_PLACEMENT_3D('',#2435,#1565,#1566);
#1302=AXIS2_PLACEMENT_3D('',#2457,#1567,#1568);
#1303=AXIS2_PLACEMENT_3D('',#2469,#1571,#1572);
#1304=AXIS2_PLACEMENT_3D('',#2513,#1575,#1576);
#1305=AXIS2_PLACEMENT_3D('',#2514,#1577,#1578);
#1306=AXIS2_PLACEMENT_3D('',#2515,#1579,#1580);
#1307=AXIS2_PLACEMENT_3D('',#2516,#1581,#1582);
#1308=AXIS2_PLACEMENT_3D('',#2517,#1583,#1584);
#1309=AXIS2_PLACEMENT_3D('',#2518,#1585,#1586);
#1310=AXIS2_PLACEMENT_3D('',#2519,#1587,#1588);
#1311=AXIS2_PLACEMENT_3D('',#2520,#1589,#1590);
#1312=AXIS2_PLACEMENT_3D('',#2521,#1591,#1592);
#1313=AXIS2_PLACEMENT_3D('',#2522,#1593,#1594);
#1314=AXIS2_PLACEMENT_3D('',#2523,#1595,#1596);
#1315=AXIS2_PLACEMENT_3D('',#2569,#1597,#1598);
#1316=AXIS2_PLACEMENT_3D('',#2570,#1599,#1600);
#1317=AXIS2_PLACEMENT_3D('',#2571,#1601,#1602);
#1318=AXIS2_PLACEMENT_3D('',#2572,#1603,#1604);
#1319=AXIS2_PLACEMENT_3D('',#2573,#1605,#1606);
#1320=AXIS2_PLACEMENT_3D('',#2574,#1607,#1608);
#1321=AXIS2_PLACEMENT_3D('',#2625,#1609,#1610);
#1322=AXIS2_PLACEMENT_3D('',#2645,#1612,#1613);
#1323=AXIS2_PLACEMENT_3D('',#2657,#1617,#1618);
#1324=AXIS2_PLACEMENT_3D('',#2660,#1619,#1620);
#1325=AXIS2_PLACEMENT_3D('',#2663,#1622,#1623);
#1326=AXIS2_PLACEMENT_3D('',#2664,#1624,#1625);
#1327=AXIS2_PLACEMENT_3D('',#2666,#1626,#1627);
#1328=AXIS2_PLACEMENT_3D('',#2668,#1628,#1629);
#1329=AXIS2_PLACEMENT_3D('',#2672,#1632,#1633);
#1330=AXIS2_PLACEMENT_3D('',#2708,#1637,#1638);
#1331=AXIS2_PLACEMENT_3D('',#2717,#1639,#1640);
#1332=AXIS2_PLACEMENT_3D('',#2718,#1641,#1642);
#1333=AXIS2_PLACEMENT_3D('',#2719,#1643,#1644);
#1334=AXIS2_PLACEMENT_3D('',#2720,#1645,#1646);
#1335=AXIS2_PLACEMENT_3D('',#2721,#1647,#1648);
#1336=AXIS2_PLACEMENT_3D('',#2722,#1649,#1650);
#1337=AXIS2_PLACEMENT_3D('',#2724,#1651,#1652);
#1338=AXIS2_PLACEMENT_3D('',#2726,#1653,#1654);
#1339=AXIS2_PLACEMENT_3D('',#2728,#1656,#1657);
#1340=AXIS2_PLACEMENT_3D('',#2730,#1659,#1660);
#1341=AXIS2_PLACEMENT_3D('',#2731,#1661,#1662);
#1342=AXIS2_PLACEMENT_3D('',#2732,#1663,#1664);
#1343=AXIS2_PLACEMENT_3D('',#2733,#1665,#1666);
#1344=AXIS2_PLACEMENT_3D('',#2734,#1667,#1668);
#1345=AXIS2_PLACEMENT_3D('',#2735,#1669,#1670);
#1346=AXIS2_PLACEMENT_3D('',#2799,#1671,#1672);
#1347=AXIS2_PLACEMENT_3D('',#2800,#1673,#1674);
#1348=AXIS2_PLACEMENT_3D('',#2831,#1675,#1676);
#1349=AXIS2_PLACEMENT_3D('',#2832,#1677,#1678);
#1350=AXIS2_PLACEMENT_3D('',#2881,#1679,#1680);
#1351=AXIS2_PLACEMENT_3D('',#2883,#1682,#1683);
#1352=AXIS2_PLACEMENT_3D('',#2884,#1684,#1685);
#1353=DIRECTION('axis',(0.,0.,1.));
#1354=DIRECTION('refdir',(1.,0.,0.));
#1355=DIRECTION('axis',(0.,0.,1.));
#1356=DIRECTION('refdir',(1.,0.,0.));
#1357=DIRECTION('axis',(0.,0.,1.));
#1358=DIRECTION('refdir',(1.,0.,0.));
#1359=DIRECTION('center_axis',(0.,0.,1.));
#1360=DIRECTION('ref_axis',(1.,0.,0.));
#1361=DIRECTION('center_axis',(0.,0.,1.));
#1362=DIRECTION('ref_axis',(0.4226182617407,-0.90630778703665,0.));
#1363=DIRECTION('center_axis',(0.,0.,1.));
#1364=DIRECTION('ref_axis',(-0.4226182617407,0.90630778703665,0.));
#1365=DIRECTION('center_axis',(7.40166577879546E-14,-4.71538114810712E-14,
-1.));
#1366=DIRECTION('ref_axis',(-1.,0.,-7.43456662197882E-14));
#1367=DIRECTION('center_axis',(-7.40166577879546E-14,4.71538114810712E-14,
1.));
#1368=DIRECTION('ref_axis',(1.,-3.9472950896018E-17,7.40166577879546E-14));
#1369=DIRECTION('center_axis',(1.27653959858897E-16,1.,-4.71538114810712E-14));
#1370=DIRECTION('ref_axis',(1.,-1.27653959855406E-16,7.40392967161352E-14));
#1371=DIRECTION('center_axis',(7.40401171340502E-14,-4.74877992652874E-14,
-1.));
#1372=DIRECTION('ref_axis',(1.,1.27655374369052E-16,7.40401171340502E-14));
#1373=DIRECTION('center_axis',(7.40401171340502E-14,-4.74877992652874E-14,
-1.));
#1374=DIRECTION('ref_axis',(1.,1.27655374369052E-16,7.40401171340502E-14));
#1375=DIRECTION('center_axis',(7.39926081975743E-14,-4.71469146096457E-14,
-1.));
#1376=DIRECTION('ref_axis',(1.,-1.13386398405673E-30,7.39926081975743E-14));
#1377=DIRECTION('',(-0.0392598157589947,-4.71057581063495E-14,-0.999229036240726));
#1378=DIRECTION('center_axis',(-7.40166577879546E-14,4.71538114810712E-14,
1.));
#1379=DIRECTION('ref_axis',(1.,0.,7.40166577879546E-14));
#1380=DIRECTION('center_axis',(7.40166577879546E-14,-4.71538114810712E-14,
-1.));
#1381=DIRECTION('ref_axis',(1.,0.,7.40166577879546E-14));
#1382=DIRECTION('center_axis',(7.40166577879546E-14,-4.71538114810712E-14,
-1.));
#1383=DIRECTION('ref_axis',(-0.4226182617407,0.90630778703665,-7.40166577879546E-14));
#1384=DIRECTION('center_axis',(7.402058374219E-14,-4.71523292311842E-14,
-1.));
#1385=DIRECTION('ref_axis',(-0.4226182617407,0.90630778703665,-7.40169735932943E-14));
#1386=DIRECTION('',(7.402058374219E-14,-4.71523292311842E-14,-1.));
#1387=DIRECTION('center_axis',(0.4226182617407,-0.90630778703665,7.40166577879546E-14));
#1388=DIRECTION('ref_axis',(0.90630778703665,0.4226182617407,4.71538114810712E-14));
#1389=DIRECTION('center_axis',(-0.4226182617407,0.90630778703665,-7.40166577879546E-14));
#1390=DIRECTION('ref_axis',(-0.640856382055844,-0.298836238730088,0.707106781186511));
#1391=DIRECTION('',(-7.40166577879546E-14,4.71538114810712E-14,1.));
#1392=DIRECTION('',(0.90630778703665,0.4226182617407,4.71538114810712E-14));
#1393=DIRECTION('',(-7.40166577879546E-14,4.71538114810712E-14,1.));
#1394=DIRECTION('',(0.90630778703665,0.4226182617407,4.71538114810712E-14));
#1395=DIRECTION('center_axis',(0.90630778703665,0.4226182617407,4.71538114810712E-14));
#1396=DIRECTION('ref_axis',(-0.4226182617407,0.90630778703665,-7.40166577879546E-14));
#1397=DIRECTION('center_axis',(-0.90630778703665,-0.4226182617407,-4.71538114810712E-14));
#1398=DIRECTION('ref_axis',(0.4226182617407,-0.90630778703665,7.40166577879546E-14));
#1399=DIRECTION('',(-7.40166577879546E-14,4.71538114810712E-14,1.));
#1400=DIRECTION('',(0.4226182617407,-0.90630778703665,7.40166577879546E-14));
#1401=DIRECTION('',(0.4226182617407,-0.90630778703665,7.40166577879546E-14));
#1402=DIRECTION('center_axis',(0.4226182617407,-0.90630778703665,7.40166577879546E-14));
#1403=DIRECTION('ref_axis',(0.90630778703665,0.4226182617407,4.71538114810712E-14));
#1404=DIRECTION('',(-0.90630778703665,-0.4226182617407,-4.71538114810712E-14));
#1405=DIRECTION('',(-0.0316532935761216,-0.0147601732004113,-0.999389917045833));
#1406=DIRECTION('',(0.526780701090664,0.245641875086902,0.81373347120677));
#1407=DIRECTION('center_axis',(0.4226182617407,-0.90630778703665,7.40166577879546E-14));
#1408=DIRECTION('ref_axis',(0.90630778703665,0.4226182617407,4.71538114810712E-14));
#1409=DIRECTION('',(-0.526780701090664,-0.245641875086902,-0.81373347120677));
#1410=DIRECTION('',(0.0316532935761247,0.0147601732004637,0.999389917045833));
#1411=DIRECTION('',(0.90630778703665,0.4226182617407,4.71538114810712E-14));
#1412=DIRECTION('center_axis',(-0.737492981527078,-0.343898625121592,0.581238193719047));
#1413=DIRECTION('ref_axis',(-0.526780701090664,-0.245641875086902,-0.813733471206771));
#1414=DIRECTION('',(-0.4226182617407,0.90630778703665,-7.40166577879546E-14));
#1415=DIRECTION('',(-0.526780701090664,-0.245641875086902,-0.81373347120677));
#1416=DIRECTION('center_axis',(-0.7374929815256,-0.343898625120869,0.58123819372135));
#1417=DIRECTION('ref_axis',(-0.516772466615843,-0.266729883044651,-0.813511762200623));
#1418=DIRECTION('',(0.526780701090664,0.245641875086902,0.81373347120677));
#1419=DIRECTION('center_axis',(-7.40166577879546E-14,4.71538114810712E-14,
1.));
#1420=DIRECTION('ref_axis',(0.4226182617407,-0.90630778703665,7.40166577879546E-14));
#1421=DIRECTION('',(-0.4226182617407,0.90630778703665,-7.40166577879546E-14));
#1422=DIRECTION('center_axis',(-7.40166577879546E-14,4.71538114810712E-14,
1.));
#1423=DIRECTION('ref_axis',(-0.878417111104401,-0.477894736232781,-4.24829404075813E-14));
#1424=DIRECTION('',(0.90630778703665,0.4226182617407,4.71538114810712E-14));
#1425=DIRECTION('center_axis',(-7.40166577879546E-14,4.71538114810712E-14,
1.));
#1426=DIRECTION('ref_axis',(-0.90630778703665,-0.4226182617407,-4.71538114810712E-14));
#1427=DIRECTION('',(0.4226182617407,-0.90630778703665,7.40166577879546E-14));
#1428=DIRECTION('center_axis',(-7.40166577879546E-14,4.71538114810712E-14,
1.));
#1429=DIRECTION('ref_axis',(-0.90630778703665,-0.4226182617407,-4.71538114810712E-14));
#1430=DIRECTION('',(-0.90630778703665,-0.4226182617407,-4.71538114810712E-14));
#1431=DIRECTION('center_axis',(-7.40166577879546E-14,4.71538114810712E-14,
1.));
#1432=DIRECTION('ref_axis',(-0.930724242241484,-0.365721731517304,-5.16439241504434E-14));
#1433=DIRECTION('',(0.90630778703665,0.4226182617407,4.71538114810712E-14));
#1434=DIRECTION('center_axis',(0.0316532740720244,0.0147601641055505,0.999389917797903));
#1435=DIRECTION('ref_axis',(-0.4226182617407,0.90630778703665,-7.83938886028679E-14));
#1436=DIRECTION('',(0.0316453507559029,0.014775620508253,0.99938994032066));
#1437=DIRECTION('center_axis',(0.0316533130963528,0.0147601823028937,0.99938991629314));
#1438=DIRECTION('ref_axis',(0.888752712671674,0.457056496342251,-0.0348994967024787));
#1439=DIRECTION('center_axis',(-0.526780701090664,-0.245641875086902,-0.81373347120677));
#1440=DIRECTION('ref_axis',(-0.222650049585169,-0.884029431919993,0.410997468263414));
#1441=DIRECTION('center_axis',(0.302088895812917,0.140866365561072,-0.942814385804622));
#1442=DIRECTION('ref_axis',(-0.854480019584895,-0.398450576872897,-0.3333182172037));
#1443=DIRECTION('center_axis',(-0.90630778703665,-0.4226182617407,-4.71538114810712E-14));
#1444=DIRECTION('ref_axis',(-0.298836238730067,0.640856382055753,-0.707106781186602));
#1445=DIRECTION('center_axis',(-0.90630778703665,-0.4226182617407,-4.71538114810712E-14));
#1446=DIRECTION('ref_axis',(-0.4226182617407,0.90630778703665,-7.40166577879546E-14));
#1447=DIRECTION('center_axis',(-0.906307787036642,-0.422618261740716,-4.71538114810699E-14));
#1448=DIRECTION('ref_axis',(7.40166577879546E-14,-4.71538114810712E-14,
-1.));
#1449=DIRECTION('center_axis',(0.90630778703665,0.4226182617407,4.71538114810712E-14));
#1450=DIRECTION('ref_axis',(0.298836238730172,-0.64085638205582,-0.707106781186497));
#1451=DIRECTION('center_axis',(-0.90630778703665,-0.4226182617407,-6.49173798750736E-14));
#1452=DIRECTION('ref_axis',(0.4226182617407,-0.90630778703665,7.40166577879546E-14));
#1453=DIRECTION('center_axis',(-0.90630778703665,-0.4226182617407,-4.71538114810712E-14));
#1454=DIRECTION('ref_axis',(7.40166577879546E-14,-4.71538114810712E-14,
-1.));
#1455=DIRECTION('center_axis',(-7.40166577879546E-14,4.71538114810712E-14,
1.));
#1456=DIRECTION('ref_axis',(0.4226182617407,-0.90630778703665,7.40118904480319E-14));
#1457=DIRECTION('center_axis',(-0.387299170079334,0.921954094766035,-7.21402397121202E-14));
#1458=DIRECTION('ref_axis',(7.40166577879546E-14,-4.71538114810712E-14,
-1.));
#1459=DIRECTION('center_axis',(7.40166577879546E-14,-4.71538114810712E-14,
-1.));
#1460=DIRECTION('ref_axis',(-0.930724242241484,-0.365721731517304,-5.16439241504434E-14));
#1461=DIRECTION('center_axis',(0.0316533130963548,0.0147601823028898,0.99938991629314));
#1462=DIRECTION('ref_axis',(0.4226182617407,-0.90630778703665,7.40241201668823E-14));
#1463=DIRECTION('',(-0.0316600213539595,-0.0147441593090705,-0.999389940320662));
#1464=DIRECTION('center_axis',(0.0316532740720225,0.0147601641055448,0.999389917797903));
#1465=DIRECTION('ref_axis',(0.921392465241872,0.387063237889393,-0.0348994967024687));
#1466=DIRECTION('center_axis',(-0.5441782900801,0.210237615828199,-0.812200796291393));
#1467=DIRECTION('ref_axis',(0.757625512718648,-0.292700727662539,-0.583377979104136));
#1468=DIRECTION('center_axis',(0.526780701090664,0.245641875086902,0.81373347120677));
#1469=DIRECTION('ref_axis',(-0.820322527045403,0.397683332191573,0.41099746826331));
#1470=DIRECTION('center_axis',(0.302088895812917,0.140866365561072,-0.942814385804622));
#1471=DIRECTION('ref_axis',(-0.854480019584895,-0.398450576872898,-0.3333182172037));
#1472=DIRECTION('center_axis',(-0.4226182617407,0.90630778703665,-7.40166577879546E-14));
#1473=DIRECTION('ref_axis',(0.414709749936164,0.193382332306705,-0.889167642719585));
#1474=DIRECTION('center_axis',(-0.4226182617407,0.90630778703665,-7.40166577879546E-14));
#1475=DIRECTION('ref_axis',(0.737492981527078,0.343898625121592,-0.581238193719046));
#1476=DIRECTION('center_axis',(0.4226182617407,-0.90630778703665,7.40166577879546E-14));
#1477=DIRECTION('ref_axis',(7.40166577879546E-14,-4.71538114810712E-14,
-1.));
#1478=DIRECTION('center_axis',(0.434798267226509,-0.900327577051393,0.0189926516735434));
#1479=DIRECTION('ref_axis',(0.737492981527069,0.343898625121578,-0.581238193719066));
#1480=DIRECTION('center_axis',(0.74054948590506,0.345323896520178,-0.576487524078252));
#1481=DIRECTION('ref_axis',(-0.532282567943316,-0.222223751547891,-0.81687934978897));
#1482=DIRECTION('center_axis',(-0.410207998500635,0.911794207674364,0.0189926516732624));
#1483=DIRECTION('ref_axis',(0.911130964706677,0.410636567152265,-0.0348994967024359));
#1484=DIRECTION('center_axis',(-7.40166577879546E-14,4.71538114810712E-14,
1.));
#1485=DIRECTION('ref_axis',(0.4226182617407,-0.90630778703665,7.40118904480319E-14));
#1486=DIRECTION('center_axis',(7.40166577879546E-14,-4.71538114810712E-14,
-1.));
#1487=DIRECTION('ref_axis',(-0.878417111104401,-0.477894736232781,-4.24829404075813E-14));
#1488=DIRECTION('center_axis',(0.45730670333743,-0.889309045879244,7.63373221939384E-14));
#1489=DIRECTION('ref_axis',(0.888767302836823,0.457028124449769,-0.0348994967024747));
#1490=DIRECTION('center_axis',(-0.188739704984061,-0.552002889726372,-0.812200796291326));
#1491=DIRECTION('ref_axis',(0.262770526435209,0.768519215070924,-0.58337797910423));
#1492=DIRECTION('center_axis',(-7.40166577879546E-14,4.71538114810712E-14,
1.));
#1493=DIRECTION('ref_axis',(0.4226182617407,-0.90630778703665,7.40118904480319E-14));
#1494=DIRECTION('center_axis',(-7.40166577879546E-14,4.71538114810712E-14,
1.));
#1495=DIRECTION('ref_axis',(0.930724242241484,0.365721731517304,5.16439241504434E-14));
#1496=DIRECTION('center_axis',(0.387299170079337,-0.921954094766034,7.21402397121203E-14));
#1497=DIRECTION('ref_axis',(-0.921954094766034,-0.387299170079337,-4.99773286758046E-14));
#1498=DIRECTION('center_axis',(7.40166577879546E-14,-4.71538114810712E-14,
-1.));
#1499=DIRECTION('ref_axis',(0.930724242241484,0.365721731517304,5.16439241504434E-14));
#1500=DIRECTION('center_axis',(0.4226182617407,-0.90630778703665,7.40166577879546E-14));
#1501=DIRECTION('ref_axis',(0.90630778703665,0.4226182617407,4.71538114810712E-14));
#1502=DIRECTION('',(0.90630778703665,0.4226182617407,4.71538114810712E-14));
#1503=DIRECTION('',(0.0316532935762228,0.014760173200346,-0.999389917045831));
#1504=DIRECTION('',(-0.526780701090733,-0.245641875086802,0.813733471206756));
#1505=DIRECTION('center_axis',(-7.40166577879546E-14,4.71538114810712E-14,
1.));
#1506=DIRECTION('ref_axis',(0.4226182617407,-0.90630778703665,7.40166577879546E-14));
#1507=DIRECTION('',(0.90630778703665,0.4226182617407,4.71538114810712E-14));
#1508=DIRECTION('center_axis',(-7.40166577879546E-14,4.71538114810712E-14,
1.));
#1509=DIRECTION('ref_axis',(0.8784171111044,0.477894736232782,4.24829404075812E-14));
#1510=DIRECTION('',(-0.90630778703665,-0.4226182617407,-4.71538114810712E-14));
#1511=DIRECTION('center_axis',(-7.40166577879546E-14,4.71538114810712E-14,
1.));
#1512=DIRECTION('ref_axis',(0.90630778703665,0.4226182617407,4.71538114810712E-14));
#1513=DIRECTION('',(-0.4226182617407,0.90630778703665,-7.40166577879546E-14));
#1514=DIRECTION('center_axis',(-7.40166577879546E-14,4.71538114810712E-14,
1.));
#1515=DIRECTION('ref_axis',(0.90630778703665,0.4226182617407,4.71538114810712E-14));
#1516=DIRECTION('',(0.90630778703665,0.4226182617407,4.71538114810712E-14));
#1517=DIRECTION('',(-0.90630778703665,-0.4226182617407,-4.71538114810712E-14));
#1518=DIRECTION('',(0.4226182617407,-0.90630778703665,7.40166577879546E-14));
#1519=DIRECTION('center_axis',(-0.0316532740721544,-0.0147601641054431,
0.9993899177979));
#1520=DIRECTION('ref_axis',(-0.888767302836817,-0.457028124449775,-0.0348994967025452));
#1521=DIRECTION('',(-0.0316453716470883,-0.0147756562516892,0.999389939130693));
#1522=DIRECTION('center_axis',(-7.40166577879546E-14,4.71538114810712E-14,
1.));
#1523=DIRECTION('ref_axis',(0.4226182617407,-0.90630778703665,7.40118904480319E-14));
#1524=DIRECTION('center_axis',(7.40166577879546E-14,-4.71538114810712E-14,
-1.));
#1525=DIRECTION('ref_axis',(0.8784171111044,0.477894736232782,4.24829404075812E-14));
#1526=DIRECTION('center_axis',(-0.457306703337432,0.889309045879243,-7.57826248628655E-14));
#1527=DIRECTION('ref_axis',(-0.889309045879243,-0.457306703337432,-4.4259929238373E-14));
#1528=DIRECTION('center_axis',(-0.4226182617407,0.90630778703665,-7.40166577879546E-14));
#1529=DIRECTION('ref_axis',(-0.90630778703665,-0.4226182617407,-4.71538114810712E-14));
#1530=DIRECTION('',(-0.90630778703665,-0.4226182617407,-4.71538114810712E-14));
#1531=DIRECTION('',(7.40166577879546E-14,-4.71538114810712E-14,-1.));
#1532=DIRECTION('',(-0.90630778703665,-0.4226182617407,-4.71538114810712E-14));
#1533=DIRECTION('center_axis',(-0.422618261740757,0.906307787036623,-4.58282905489057E-13));
#1534=DIRECTION('ref_axis',(0.859846735387055,0.400953117550785,0.316069911839977));
#1535=DIRECTION('center_axis',(-0.90630778703665,-0.4226182617407,-4.71538114810712E-14));
#1536=DIRECTION('ref_axis',(-0.298836238730173,0.640856382055822,0.707106781186495));
#1537=DIRECTION('center_axis',(-0.90630778703665,-0.4226182617407,-4.71538114810712E-14));
#1538=DIRECTION('ref_axis',(-7.40166577879546E-14,4.71538114810712E-14,
1.));
#1539=DIRECTION('center_axis',(-0.90630778703665,-0.4226182617407,-4.71538114810712E-14));
#1540=DIRECTION('ref_axis',(-0.4226182617407,0.90630778703665,-7.40166577879546E-14));
#1541=DIRECTION('center_axis',(0.4226182617407,-0.90630778703665,7.40166577879546E-14));
#1542=DIRECTION('ref_axis',(-0.640856382055844,-0.298836238730088,0.707106781186511));
#1543=DIRECTION('center_axis',(-0.422618261740701,0.906307787036649,-7.40166577879547E-14));
#1544=DIRECTION('ref_axis',(-7.40166577879546E-14,4.71538114810712E-14,
1.));
#1545=DIRECTION('center_axis',(-7.40166577879546E-14,4.71538114810712E-14,
1.));
#1546=DIRECTION('ref_axis',(-0.939692620785909,0.342020143325666,-8.56804604996843E-14));
#1547=DIRECTION('center_axis',(-7.40166577879546E-14,4.71538114810712E-14,
1.));
#1548=DIRECTION('ref_axis',(-0.939692620785909,0.342020143325666,-8.56804604996843E-14));
#1549=DIRECTION('center_axis',(-7.40166577879546E-14,4.71538114810712E-14,
1.));
#1550=DIRECTION('ref_axis',(-0.90630778703665,-0.4226182617407,-4.71538114810712E-14));
#1551=DIRECTION('center_axis',(-0.54253178756619,0.197465421817309,-0.816496580927775));
#1552=DIRECTION('ref_axis',(-0.767255811994755,0.279258277633842,0.577350269189553));
#1553=DIRECTION('center_axis',(0.90630778703665,0.4226182617407,4.71538114810712E-14));
#1554=DIRECTION('ref_axis',(-0.4226182617407,0.90630778703665,-7.40166577879546E-14));
#1555=DIRECTION('center_axis',(0.906307615447731,0.422618629714106,1.36791977531512E-7));
#1556=DIRECTION('ref_axis',(0.13479175377377,-0.289061849155024,0.947773406715798));
#1557=DIRECTION('',(-0.90630778703665,-0.4226182617407,-4.71538114810712E-14));
#1558=DIRECTION('center_axis',(-0.625298375695868,-0.291581421218805,0.72386615900464));
#1559=DIRECTION('ref_axis',(-0.0899267009436727,0.948318276245582,0.304311740483334));
#1560=DIRECTION('center_axis',(0.737492981527028,0.343898625121664,0.581238193719067));
#1561=DIRECTION('ref_axis',(-0.526780701090732,-0.245641875086802,0.813733471206756));
#1562=DIRECTION('',(-0.526780701090733,-0.245641875086802,0.813733471206756));
#1563=DIRECTION('',(0.4226182617407,-0.90630778703665,7.40166577879546E-14));
#1564=DIRECTION('',(0.526780701090733,0.245641875086802,-0.813733471206756));
#1565=DIRECTION('center_axis',(0.737492981527028,0.343898625121664,0.581238193719067));
#1566=DIRECTION('ref_axis',(0.526780701090733,0.245641875086801,-0.813733471206756));
#1567=DIRECTION('center_axis',(-0.0316532740721544,-0.014760164105443,0.9993899177979));
#1568=DIRECTION('ref_axis',(-0.921392465241865,-0.387063237889401,-0.0348994967025509));
#1569=DIRECTION('',(-0.0316532935761992,-0.0147601732003416,0.999389917045832));
#1570=DIRECTION('',(0.0316600621638098,0.0147441523369968,-0.999389939130692));
#1571=DIRECTION('center_axis',(0.4226182617407,-0.90630778703665,7.40166577879546E-14));
#1572=DIRECTION('ref_axis',(0.90630778703665,0.4226182617407,4.71538114810712E-14));
#1573=DIRECTION('',(-0.90630778703665,-0.4226182617407,-4.71538114810712E-14));
#1574=DIRECTION('',(0.526780701090733,0.245641875086802,-0.813733471206756));
#1575=DIRECTION('center_axis',(0.52678070109073,0.245641875086797,-0.813733471206759));
#1576=DIRECTION('ref_axis',(-0.4226182617407,0.90630778703665,-7.8159700933611E-14));
#1577=DIRECTION('center_axis',(-0.526780701090733,-0.245641875086802,0.813733471206756));
#1578=DIRECTION('ref_axis',(0.222650049585128,0.884029431920047,0.410997468263321));
#1579=DIRECTION('center_axis',(-0.302088895812782,-0.14086636556116,-0.942814385804652));
#1580=DIRECTION('ref_axis',(0.854480019584943,0.398450576872865,-0.333318217203615));
#1581=DIRECTION('center_axis',(0.90630778703665,0.4226182617407,4.71538114810712E-14));
#1582=DIRECTION('ref_axis',(0.298836238730173,-0.640856382055823,-0.707106781186494));
#1583=DIRECTION('center_axis',(0.90630778703665,0.4226182617407,1.16266746930661E-14));
#1584=DIRECTION('ref_axis',(0.4226182617407,-0.90630778703665,6.9575765689454E-14));
#1585=DIRECTION('center_axis',(0.90630778703665,0.4226182617407,4.71538114810712E-14));
#1586=DIRECTION('ref_axis',(0.4226182617407,-0.90630778703665,7.40166577879546E-14));
#1587=DIRECTION('center_axis',(0.188739704986517,0.552002889733729,-0.812200796285755));
#1588=DIRECTION('ref_axis',(-0.26277052643306,-0.768519215065768,-0.583377979111989));
#1589=DIRECTION('center_axis',(0.54417829008021,-0.210237615828291,-0.812200796291296));
#1590=DIRECTION('ref_axis',(-0.757625512718558,0.292700727662505,-0.583377979104271));
#1591=DIRECTION('center_axis',(-0.90630778703665,-0.4226182617407,-4.71538114810712E-14));
#1592=DIRECTION('ref_axis',(-0.4226182617407,0.90630778703665,-7.40166577879546E-14));
#1593=DIRECTION('center_axis',(-0.90630778703665,-0.4226182617407,-4.71538114810712E-14));
#1594=DIRECTION('ref_axis',(-0.298836238730068,0.640856382055756,-0.707106781186598));
#1595=DIRECTION('center_axis',(0.90630778703665,0.4226182617407,4.71538114810712E-14));
#1596=DIRECTION('ref_axis',(7.40166577879546E-14,-4.71538114810712E-14,
-1.));
#1597=DIRECTION('center_axis',(0.526780701090727,0.245641875086803,-0.813733471206759));
#1598=DIRECTION('ref_axis',(0.737492981527031,0.343898625121665,0.581238193719062));
#1599=DIRECTION('center_axis',(-0.526780701090733,-0.245641875086802,0.813733471206756));
#1600=DIRECTION('ref_axis',(0.820322527045367,-0.397683332191527,0.410997468263426));
#1601=DIRECTION('center_axis',(-0.302088895812784,-0.140866365561161,-0.942814385804651));
#1602=DIRECTION('ref_axis',(0.854480019584942,0.398450576872865,-0.333318217203617));
#1603=DIRECTION('center_axis',(0.4226182617407,-0.90630778703665,7.40166577879546E-14));
#1604=DIRECTION('ref_axis',(-0.414709749936057,-0.193382332306801,-0.889167642719614));
#1605=DIRECTION('center_axis',(0.4226182617407,-0.90630778703665,7.40166577879546E-14));
#1606=DIRECTION('ref_axis',(-0.737492981527027,-0.343898625121664,-0.581238193719068));
#1607=DIRECTION('center_axis',(-0.4226182617407,0.90630778703665,-7.40166577879546E-14));
#1608=DIRECTION('ref_axis',(7.40166577879546E-14,-4.71538114810712E-14,
-1.));
#1609=DIRECTION('center_axis',(-0.90630778703665,-0.4226182617407,-4.71538114810712E-14));
#1610=DIRECTION('ref_axis',(0.4226182617407,-0.90630778703665,7.40166577879546E-14));
#1611=DIRECTION('',(-7.40166577879546E-14,4.71538114810712E-14,1.));
#1612=DIRECTION('center_axis',(0.4226182617407,-0.90630778703665,7.40166577879546E-14));
#1613=DIRECTION('ref_axis',(0.90630778703665,0.4226182617407,4.71538114810712E-14));
#1614=DIRECTION('',(7.40166577879546E-14,-4.71538114810712E-14,-1.));
#1615=DIRECTION('',(0.90630778703665,0.4226182617407,4.71538114810712E-14));
#1616=DIRECTION('',(-0.90630778703665,-0.4226182617407,-4.71538114810712E-14));
#1617=DIRECTION('center_axis',(-7.40166577879546E-14,4.71538114810712E-14,
1.));
#1618=DIRECTION('ref_axis',(0.4226182617407,-0.90630778703665,7.40166577879546E-14));
#1619=DIRECTION('center_axis',(-7.40166577879546E-14,4.71538114810712E-14,
1.));
#1620=DIRECTION('ref_axis',(0.342020143325675,0.939692620785906,-1.89949007855687E-14));
#1621=DIRECTION('',(0.4226182617407,-0.90630778703665,7.40166577879546E-14));
#1622=DIRECTION('center_axis',(-7.40166577879546E-14,4.71538114810712E-14,
1.));
#1623=DIRECTION('ref_axis',(0.939692620785905,-0.342020143325679,8.56804604996845E-14));
#1624=DIRECTION('center_axis',(7.40166577879546E-14,-4.71538114810712E-14,
-1.));
#1625=DIRECTION('ref_axis',(0.4226182617407,-0.90630778703665,7.40166577879546E-14));
#1626=DIRECTION('center_axis',(7.40166577879546E-14,-4.71538114810712E-14,
-1.));
#1627=DIRECTION('ref_axis',(0.4226182617407,-0.90630778703665,7.40166577879546E-14));
#1628=DIRECTION('center_axis',(7.40166577879546E-14,-4.71538114810712E-14,
-1.));
#1629=DIRECTION('ref_axis',(0.4226182617407,-0.90630778703665,7.40166577879546E-14));
#1630=DIRECTION('',(0.90630778703665,0.4226182617407,4.71538114810712E-14));
#1631=DIRECTION('',(0.90630778703665,0.4226182617407,4.71538114810712E-14));
#1632=DIRECTION('center_axis',(0.90630778703665,0.4226182617407,4.71538114810712E-14));
#1633=DIRECTION('ref_axis',(-0.4226182617407,0.90630778703665,-7.40166577879546E-14));
#1634=DIRECTION('',(7.40166577879546E-14,-4.71538114810712E-14,-1.));
#1635=DIRECTION('',(-0.4226182617407,0.90630778703665,-7.40166577879546E-14));
#1636=DIRECTION('',(-7.40166577879546E-14,4.71538114810712E-14,1.));
#1637=DIRECTION('center_axis',(0.90630778703665,0.4226182617407,4.71538114810712E-14));
#1638=DIRECTION('ref_axis',(-7.40166577879546E-14,4.71538114810712E-14,
1.));
#1639=DIRECTION('center_axis',(0.90630778703665,0.4226182617407,4.71538114810712E-14));
#1640=DIRECTION('ref_axis',(0.298836238730069,-0.640856382055757,0.707106781186598));
#1641=DIRECTION('center_axis',(0.90630778703665,0.4226182617407,4.71538114810712E-14));
#1642=DIRECTION('ref_axis',(0.4226182617407,-0.90630778703665,7.40166577879546E-14));
#1643=DIRECTION('center_axis',(-0.4226182617407,0.90630778703665,-7.40166577879546E-14));
#1644=DIRECTION('ref_axis',(0.64085638205573,0.298836238730151,0.707106781186587));
#1645=DIRECTION('center_axis',(-0.4226182617407,0.90630778703665,-7.40166577879546E-14));
#1646=DIRECTION('ref_axis',(0.90630778703665,0.4226182617407,4.71538114810712E-14));
#1647=DIRECTION('center_axis',(0.4226182617407,-0.90630778703665,7.40166577879546E-14));
#1648=DIRECTION('ref_axis',(-7.40166577879546E-14,4.71538114810712E-14,
1.));
#1649=DIRECTION('center_axis',(-0.90630778703665,-0.4226182617407,-4.71538114810712E-14));
#1650=DIRECTION('ref_axis',(-0.298836238730173,0.640856382055823,0.707106781186494));
#1651=DIRECTION('center_axis',(0.90630778703665,0.4226182617407,4.71538114810712E-14));
#1652=DIRECTION('ref_axis',(-0.4226182617407,0.90630778703665,-7.40166577879546E-14));
#1653=DIRECTION('center_axis',(0.906307787036642,0.422618261740716,4.71538114810699E-14));
#1654=DIRECTION('ref_axis',(-7.40166577879546E-14,4.71538114810712E-14,
1.));
#1655=DIRECTION('',(-0.90630778703665,-0.4226182617407,-4.71538114810712E-14));
#1656=DIRECTION('center_axis',(-7.40166577879546E-14,4.71538114810712E-14,
1.));
#1657=DIRECTION('ref_axis',(0.342020143325675,0.939692620785906,-1.89949007855687E-14));
#1658=DIRECTION('',(-7.40166577879546E-14,4.71538114810712E-14,1.));
#1659=DIRECTION('center_axis',(-7.40166577879546E-14,4.71538114810712E-14,
1.));
#1660=DIRECTION('ref_axis',(-0.4226182617407,0.90630778703665,-7.40166577879546E-14));
#1661=DIRECTION('center_axis',(-0.715064970440678,0.567464026509127,-0.40824829046393));
#1662=DIRECTION('ref_axis',(0.279258277633788,0.767255811994733,0.577350269189608));
#1663=DIRECTION('center_axis',(-7.40166577879546E-14,4.71538114810712E-14,
1.));
#1664=DIRECTION('ref_axis',(0.939692620785905,-0.342020143325679,8.56804604996845E-14));
#1665=DIRECTION('center_axis',(-7.40166577879546E-14,4.71538114810712E-14,
1.));
#1666=DIRECTION('ref_axis',(0.90630778703665,0.4226182617407,4.71538114810712E-14));
#1667=DIRECTION('center_axis',(-0.567464026509174,-0.715064970440683,0.408248290463855));
#1668=DIRECTION('ref_axis',(0.767255811994665,-0.279258277633789,0.577350269189698));
#1669=DIRECTION('center_axis',(-0.90630778703665,-0.4226182617407,-4.71538114810712E-14));
#1670=DIRECTION('ref_axis',(0.4226182617407,-0.90630778703665,7.40166577879546E-14));
#1671=DIRECTION('center_axis',(-0.422618261740152,0.906307787036905,4.88764023921111E-12));
#1672=DIRECTION('ref_axis',(0.85982427569578,0.40094264442559,-0.316144287952895));
#1673=DIRECTION('center_axis',(-0.4226182617407,0.90630778703665,-7.40166577879546E-14));
#1674=DIRECTION('ref_axis',(-0.90630778703665,-0.4226182617407,-4.71538114810712E-14));
#1675=DIRECTION('center_axis',(0.62529837569591,0.291581421218941,0.723866159004549));
#1676=DIRECTION('ref_axis',(-0.422618261740587,0.906307787036702,-1.89293025698589E-13));
#1677=DIRECTION('center_axis',(-0.906307786181044,-0.422618263575552,-6.82139513976288E-10));
#1678=DIRECTION('ref_axis',(-0.134821067514713,0.289124712317309,-0.947750062243008));
#1679=DIRECTION('center_axis',(7.40166577879546E-14,-4.71538114810712E-14,
-1.));
#1680=DIRECTION('ref_axis',(0.4226182617407,-0.90630778703665,7.40166577879546E-14));
#1681=DIRECTION('',(0.0147491646319623,-0.0316296856250894,0.999390827019098));
#1682=DIRECTION('',(2.46519032881566E-32,-5.55111512312578E-17,1.));
#1683=DIRECTION('',(1.,1.3684555315672E-48,-2.46519032881566E-32));
#1684=DIRECTION('',(0.,0.,1.));
#1685=DIRECTION('',(1.,0.,0.));
#1686=CARTESIAN_POINT('',(0.,0.,0.));
#1687=CARTESIAN_POINT('',(0.,0.,0.));
#1688=CARTESIAN_POINT('',(0.,0.,0.));
#1689=CARTESIAN_POINT('Origin',(3.99680288865056E-13,47.6568877480757,163.65));
#1690=CARTESIAN_POINT('',(-30.4412328964235,112.938322363285,163.649999999995));
#1691=CARTESIAN_POINT('Origin',(-9.6169794751646E-12,47.6568877480821,163.65));
#1692=CARTESIAN_POINT('',(13.1011661139521,19.561346349946,163.650000000002));
#1693=CARTESIAN_POINT('Origin',(-9.61455947718284E-12,47.6568877480821,
163.65));
#1694=CARTESIAN_POINT('Origin',(-9.35846965928241E-12,47.656887748082,160.15));
#1695=CARTESIAN_POINT('',(68.5770362866965,47.656887748082,161.150000000005));
#1696=CARTESIAN_POINT('Origin',(-9.43248631707037E-12,47.656887748082,161.15));
#1697=CARTESIAN_POINT('',(69.5762653229373,47.656887748082,160.189259815764));
#1698=CARTESIAN_POINT('Origin',(68.5770362866966,47.656887748082,160.150000000005));
#1699=CARTESIAN_POINT('',(-69.576265322956,47.656887748082,160.189259815754));
#1700=CARTESIAN_POINT('Origin',(-9.36140054363932E-12,47.656887748082,160.189259815759));
#1701=CARTESIAN_POINT('Origin',(-9.36140054363932E-12,47.656887748082,160.189259815759));
#1702=CARTESIAN_POINT('Origin',(4.08554622797402E-13,47.6568877480757,28.15));
#1703=CARTESIAN_POINT('',(-74.7641019703209,47.6568877480757,28.1499999999945));
#1704=CARTESIAN_POINT('',(-74.7641019703209,47.6568877480757,28.1499999999945));
#1705=CARTESIAN_POINT('Origin',(4.08554622797402E-13,47.6568877480757,28.15));
#1706=CARTESIAN_POINT('Origin',(-9.42881189791561E-12,47.656887748082,161.15));
#1707=CARTESIAN_POINT('',(13.1011661139523,19.5613463499459,161.150000000002));
#1708=CARTESIAN_POINT('Origin',(-9.42950801782736E-12,47.656887748082,161.15));
#1709=CARTESIAN_POINT('Origin',(-9.54053889344065E-12,47.6568877480821,
162.65));
#1710=CARTESIAN_POINT('',(13.1011661139522,19.561346349946,162.650000000002));
#1711=CARTESIAN_POINT('Origin',(-74.8695409491478,3.90992299565104,28.1499999999965));
#1712=CARTESIAN_POINT('',(-74.8695409491479,3.90992299565106,28.6499999999965));
#1713=CARTESIAN_POINT('',(-73.9632331621113,4.33254125739182,29.6499999999966));
#1714=CARTESIAN_POINT('Origin',(-73.9632331621112,4.33254125739177,28.6499999999966));
#1715=CARTESIAN_POINT('',(-74.8695409491478,3.90992299565104,28.1499999999965));
#1716=CARTESIAN_POINT('',(-74.8695409491478,3.90992299565104,28.1499999999965));
#1717=CARTESIAN_POINT('',(-65.8064630787813,8.13610561305804,28.149999999997));
#1718=CARTESIAN_POINT('',(-74.8695409491478,3.90992299565104,28.1499999999965));
#1719=CARTESIAN_POINT('',(-65.8064630789554,8.1361056125572,30.242729584067));
#1720=CARTESIAN_POINT('',(-65.8064630787813,8.13610561305804,28.149999999997));
#1721=CARTESIAN_POINT('',(-66.6386872298665,7.74803311810561,29.6499999999969));
#1722=CARTESIAN_POINT('Ctrl Pts',(-66.6386872298665,7.74803311810562,29.6499999999969));
#1723=CARTESIAN_POINT('Ctrl Pts',(-66.5260419178189,7.80056048976866,29.6499999999969));
#1724=CARTESIAN_POINT('Ctrl Pts',(-66.3934451111186,7.86239139617991,29.6789875326516));
#1725=CARTESIAN_POINT('Ctrl Pts',(-66.1854863763686,7.95936414677404,29.7737317414504));
#1726=CARTESIAN_POINT('Ctrl Pts',(-66.073253060476,8.01169940147491,29.8561391631587));
#1727=CARTESIAN_POINT('Ctrl Pts',(-65.9202077322675,8.08306561006338,30.0244470283373));
#1728=CARTESIAN_POINT('Ctrl Pts',(-65.8499338198724,8.11583487358174,30.1357551648586));
#1729=CARTESIAN_POINT('Ctrl Pts',(-65.8064630794531,8.13610561274496,30.2427295842337));
#1730=CARTESIAN_POINT('',(-74.8695409491479,3.90992299565111,29.6499999999965));
#1731=CARTESIAN_POINT('Origin',(-65.8064630787813,8.13610561305804,28.149999999997));
#1732=CARTESIAN_POINT('',(-66.1751228843167,8.92669911734202,30.6151005032944));
#1733=CARTESIAN_POINT('Ctrl Pts',(-65.8064630788084,8.13610561311604,28.1500000001876));
#1734=CARTESIAN_POINT('Ctrl Pts',(-65.9908963962772,8.53162413880036,29.4535585936327));
#1735=CARTESIAN_POINT('Ctrl Pts',(-66.1751228843153,8.92669911733898,30.6151005032849));
#1736=CARTESIAN_POINT('Ctrl Pts',(-65.8064630784585,8.13610561236546,30.2427295857076));
#1737=CARTESIAN_POINT('Ctrl Pts',(-65.8400387111016,8.20810878892906,30.2613133379719));
#1738=CARTESIAN_POINT('Ctrl Pts',(-65.8740398467346,8.28102445959924,30.2813626974426));
#1739=CARTESIAN_POINT('Ctrl Pts',(-65.9828176932196,8.51429930418452,30.3518080881879));
#1740=CARTESIAN_POINT('Ctrl Pts',(-66.0569431788915,8.67326192119395,30.4037247400954));
#1741=CARTESIAN_POINT('Ctrl Pts',(-66.1360968197963,8.84300745189782,30.5122246944378));
#1742=CARTESIAN_POINT('Ctrl Pts',(-66.1558412937957,8.88534961303147,30.5443056180977));
#1743=CARTESIAN_POINT('Ctrl Pts',(-66.1704406061264,8.91665793935933,30.5919684308897));
#1744=CARTESIAN_POINT('Ctrl Pts',(-66.1733478660808,8.9228925784512,30.6039090720653));
#1745=CARTESIAN_POINT('Ctrl Pts',(-66.1751228843167,8.92669911734221,30.6151005032943));
#1746=CARTESIAN_POINT('Origin',(-81.6373325169478,18.4234988493643,28.1499999999953));
#1747=CARTESIAN_POINT('',(-81.2147142552071,17.5171910623276,28.1499999999954));
#1748=CARTESIAN_POINT('',(-81.2147142552072,17.5171910623277,28.6499999999954));
#1749=CARTESIAN_POINT('',(-81.2147142552071,17.5171910623276,28.1499999999954));
#1750=CARTESIAN_POINT('',(-81.6373325169478,18.4234988493643,28.1499999999953));
#1751=CARTESIAN_POINT('',(-79.9453846249979,14.795104885936,28.6499999999956));
#1752=CARTESIAN_POINT('Origin',(19.5652928117732,54.5735777823295,77.7797598218724));
#1753=CARTESIAN_POINT('',(-69.4998454559407,13.0418217334567,30.6499999999965));
#1754=CARTESIAN_POINT('',(-70.6300116297099,12.5148165916404,30.6499999999964));
#1755=CARTESIAN_POINT('',(-26.6556842313033,33.0203822197326,30.6499999999987));
#1756=CARTESIAN_POINT('',(-69.4417069208731,13.0689321775928,32.4856088474182));
#1757=CARTESIAN_POINT('',(-69.4417069208731,13.0689321775928,32.4856088474182));
#1758=CARTESIAN_POINT('',(-4.82677645856253,43.1993690833291,132.29817135781));
#1759=CARTESIAN_POINT('Origin',(17.8748197648104,58.1988089304761,77.7797598218722));
#1760=CARTESIAN_POINT('',(-71.1321799678359,16.6941633257394,32.485608847418));
#1761=CARTESIAN_POINT('',(-72.3204846766727,16.140047739787,30.6499999999961));
#1762=CARTESIAN_POINT('',(-6.51724950552533,46.8246002314757,132.29817135781));
#1763=CARTESIAN_POINT('',(-71.1903185029035,16.6670528816033,30.6499999999962));
#1764=CARTESIAN_POINT('',(-71.1903185029035,16.6670528816033,30.6499999999961));
#1765=CARTESIAN_POINT('',(-28.3461572782661,36.6456133678792,30.6499999999984));
#1766=CARTESIAN_POINT('Origin',(7.87450616372801,53.5355861143461,156.250000000003));
#1767=CARTESIAN_POINT('',(-72.5426667316786,12.7263087891456,30.0687618062772));
#1768=CARTESIAN_POINT('',(-73.38790325516,14.5389243632189,30.068761806277));
#1769=CARTESIAN_POINT('',(-73.38790325516,14.5389243632189,30.068761806277));
#1770=CARTESIAN_POINT('',(-69.0614543784525,14.3496247691192,35.4462917847549));
#1771=CARTESIAN_POINT('',(-5.98688770183032,43.7617782452442,132.879409551529));
#1772=CARTESIAN_POINT('',(-69.9066909019339,16.1622403431925,35.4462917847548));
#1773=CARTESIAN_POINT('Origin',(-46.922180299845,25.7767157369324,70.2983031302418));
#1774=CARTESIAN_POINT('',(-6.83212422531172,45.5743938193175,132.879409551529));
#1775=CARTESIAN_POINT('Origin',(-73.7218977978647,13.2798022312112,29.6499999999961));
#1776=CARTESIAN_POINT('',(-80.3084064681706,17.9398093240684,29.6499999999954));
#1777=CARTESIAN_POINT('',(-79.0390768379613,15.2177231476767,29.6499999999957));
#1778=CARTESIAN_POINT('',(-69.0772271941999,12.13551394642,29.6499999999965));
#1779=CARTESIAN_POINT('Origin',(3.01980662698043E-13,47.6568877480758,29.65));
#1780=CARTESIAN_POINT('',(-70.2073933679691,11.6085088046037,29.6499999999965));
#1781=CARTESIAN_POINT('',(-26.2330659695625,32.1140744326959,29.6499999999988));
#1782=CARTESIAN_POINT('',(-73.2801597132056,12.382410164024,29.6499999999962));
#1783=CARTESIAN_POINT('Origin',(-71.0526298914505,13.421124378677,29.6499999999963));
#1784=CARTESIAN_POINT('',(-74.125396236687,14.1950257380973,29.6499999999961));
#1785=CARTESIAN_POINT('',(-74.125396236687,14.1950257380973,29.6499999999961));
#1786=CARTESIAN_POINT('',(-72.7431029384133,17.0463555268236,29.649999999996));
#1787=CARTESIAN_POINT('Origin',(-71.8978664149319,15.2337399527503,29.6499999999962));
#1788=CARTESIAN_POINT('',(-71.6129367646441,17.57336066864,29.6499999999961));
#1789=CARTESIAN_POINT('',(-28.7687755400068,37.5519211549158,29.6499999999983));
#1790=CARTESIAN_POINT('',(-73.0718652028295,21.3142639346516,29.6499999999958));
#1791=CARTESIAN_POINT('Origin',(3.01980662698043E-13,47.6568877480758,29.65));
#1792=CARTESIAN_POINT('',(-74.4174058524324,20.686828025383,29.6499999999957));
#1793=CARTESIAN_POINT('Ctrl Pts',(-68.1303359464607,12.6196808868984,32.4507093507159));
#1794=CARTESIAN_POINT('Ctrl Pts',(-68.1497106025418,12.6106346015768,31.8388397353694));
#1795=CARTESIAN_POINT('Ctrl Pts',(-68.1690852508363,12.6015883295783,31.2269701195618));
#1796=CARTESIAN_POINT('Ctrl Pts',(-68.1884598913632,12.5925420708699,30.6151005032941));
#1797=CARTESIAN_POINT('Ctrl Pts',(-68.2637919199367,12.8792179486419,32.4511031003034));
#1798=CARTESIAN_POINT('Ctrl Pts',(-68.2831646664571,12.8701749349952,31.839233376035));
#1799=CARTESIAN_POINT('Ctrl Pts',(-68.3025376346554,12.8611317847895,31.227363660664));
#1800=CARTESIAN_POINT('Ctrl Pts',(-68.321910368608,12.8520887923264,30.6154939356497));
#1801=CARTESIAN_POINT('Ctrl Pts',(-68.7068474396395,13.2199353827,32.4601037150756));
#1802=CARTESIAN_POINT('Ctrl Pts',(-68.7262213140483,13.2108984190195,31.8482339334181));
#1803=CARTESIAN_POINT('Ctrl Pts',(-68.7455951268665,13.2018615005684,31.2363641491594));
#1804=CARTESIAN_POINT('Ctrl Pts',(-68.7649689866855,13.1928245482097,30.624494366847));
#1805=CARTESIAN_POINT('Ctrl Pts',(-69.2434558169423,13.1613781855934,32.477964359445));
#1806=CARTESIAN_POINT('Ctrl Pts',(-69.2628339849069,13.1523420248233,31.8660946945636));
#1807=CARTESIAN_POINT('Ctrl Pts',(-69.282212077288,13.1433058172827,31.254225027993));
#1808=CARTESIAN_POINT('Ctrl Pts',(-69.3015902236001,13.1342696665665,30.6423553622696));
#1809=CARTESIAN_POINT('Ctrl Pts',(-69.4417069208731,13.0689321775928,32.4856088474182));
#1810=CARTESIAN_POINT('Ctrl Pts',(-69.4610864445134,13.0598953573079,31.8737392320718));
#1811=CARTESIAN_POINT('Ctrl Pts',(-69.4804659561928,13.0508585426005,31.2618696162642));
#1812=CARTESIAN_POINT('Ctrl Pts',(-69.4998454559407,13.0418217334568,30.6499999999964));
#1813=CARTESIAN_POINT('',(-68.1884598913632,12.5925420708699,30.6151005032941));
#1814=CARTESIAN_POINT('Origin',(-69.0772271942,12.1355139464201,30.6499999999965));
#1815=CARTESIAN_POINT('',(-68.1307670622858,12.6205190086618,32.4507108969948));
#1816=CARTESIAN_POINT('',(-68.1884598913632,12.5925420708699,30.6151005032941));
#1817=CARTESIAN_POINT('Origin',(-69.0190886591324,12.1626243905562,32.4856088474183));
#1818=CARTESIAN_POINT('Origin',(-5.24939472030324,44.1056768703658,132.29817135781));
#1819=CARTESIAN_POINT('Origin',(-71.0526298914506,13.4211243786771,30.6499999999963));
#1820=CARTESIAN_POINT('Ctrl Pts',(-69.0614543784523,14.3496247691187,35.4462917847545));
#1821=CARTESIAN_POINT('Ctrl Pts',(-69.0140765005639,14.2548258355139,35.4503170355349));
#1822=CARTESIAN_POINT('Ctrl Pts',(-68.9174477475193,13.9480530829367,35.2926883673588));
#1823=CARTESIAN_POINT('Ctrl Pts',(-68.9904411025461,13.3970669955725,34.2729699660953));
#1824=CARTESIAN_POINT('Ctrl Pts',(-69.2421702808942,13.1619776408973,33.1967291615686));
#1825=CARTESIAN_POINT('Ctrl Pts',(-69.4417069208726,13.0689321775935,32.4856088474185));
#1826=CARTESIAN_POINT('Origin',(-26.2330659695626,32.114074432696,30.6499999999988));
#1827=CARTESIAN_POINT('Origin',(-70.2073933679692,11.6085088046038,30.6499999999965));
#1828=CARTESIAN_POINT('Origin',(-69.0772271942,12.1355139464201,30.6499999999966));
#1829=CARTESIAN_POINT('Origin',(-28.7687755400068,37.5519211549159,30.6499999999983));
#1830=CARTESIAN_POINT('Origin',(-71.6129367646442,17.57336066864,30.6499999999961));
#1831=CARTESIAN_POINT('Origin',(-72.7431029384134,17.0463555268237,30.6499999999961));
#1832=CARTESIAN_POINT('Origin',(2.30926389122033E-13,47.6568877480759,30.65));
#1833=CARTESIAN_POINT('',(-72.1937124192323,21.8258543336766,30.6151005032934));
#1834=CARTESIAN_POINT('Ctrl Pts',(-73.0718652028295,21.3142639346516,29.6499999999958));
#1835=CARTESIAN_POINT('Ctrl Pts',(-73.0343282039042,21.3360168119483,29.6499999999958));
#1836=CARTESIAN_POINT('Ctrl Pts',(-72.9967675730253,21.3577990530051,29.6527379534266));
#1837=CARTESIAN_POINT('Ctrl Pts',(-72.9595033937639,21.3794240480232,29.6581997413967));
#1838=CARTESIAN_POINT('Ctrl Pts',(-72.9210330209851,21.4017490162951,29.6638383204131));
#1839=CARTESIAN_POINT('Ctrl Pts',(-72.8828791925357,21.4239061787613,29.6723801747813));
#1840=CARTESIAN_POINT('Ctrl Pts',(-72.8453891657231,21.4456930134041,29.6837517547704));
#1841=CARTESIAN_POINT('Ctrl Pts',(-72.8090833998035,21.4667916304477,29.6947641214268));
#1842=CARTESIAN_POINT('Ctrl Pts',(-72.7734006112036,21.4875427953068,29.7084298432646));
#1843=CARTESIAN_POINT('Ctrl Pts',(-72.738643992586,21.5077678338374,29.7246308226625));
#1844=CARTESIAN_POINT('Ctrl Pts',(-72.7021867802821,21.5289824557683,29.7416244937655));
#1845=CARTESIAN_POINT('Ctrl Pts',(-72.6667493154816,21.549617948823,29.761407763608));
#1846=CARTESIAN_POINT('Ctrl Pts',(-72.6326586209247,21.5694772180888,29.7837878821532));
#1847=CARTESIAN_POINT('Ctrl Pts',(-72.5985679263678,21.5893364873547,29.8061680006985));
#1848=CARTESIAN_POINT('Ctrl Pts',(-72.5658245387955,21.6084193550798,29.8311445871892));
#1849=CARTESIAN_POINT('Ctrl Pts',(-72.534723698386,21.6265408565273,29.8584719855718));
#1850=CARTESIAN_POINT('Ctrl Pts',(-72.5045740462281,21.6441081298879,29.8849636026718));
#1851=CARTESIAN_POINT('Ctrl Pts',(-72.4759029683108,21.6607927893112,29.913716399424));
#1852=CARTESIAN_POINT('Ctrl Pts',(-72.4489733970231,21.6764629278548,29.944493753767));
#1853=CARTESIAN_POINT('Ctrl Pts',(-72.4220767951849,21.6921138816948,29.9752334278803));
#1854=CARTESIAN_POINT('Ctrl Pts',(-72.3969178061265,21.706752677641,30.0079923784892));
#1855=CARTESIAN_POINT('Ctrl Pts',(-72.3737262500495,21.7202595163218,30.0424957261893));
#1856=CARTESIAN_POINT('Ctrl Pts',(-72.3505577268102,21.733752940602,30.0769648066757));
#1857=CARTESIAN_POINT('Ctrl Pts',(-72.3293530484032,21.746116553479,30.1131744402525));
#1858=CARTESIAN_POINT('Ctrl Pts',(-72.310304102572,21.7572441785925,30.1508168009778));
#1859=CARTESIAN_POINT('Ctrl Pts',(-72.2912680059941,21.7683642976911,30.18843377047));
#1860=CARTESIAN_POINT('Ctrl Pts',(-72.2743849961596,21.7782500144119,30.2274811090667));
#1861=CARTESIAN_POINT('Ctrl Pts',(-72.2598050059525,21.7868099958391,30.2676239283787));
#1862=CARTESIAN_POINT('Ctrl Pts',(-72.2452329805952,21.795365301065,30.3077448182158));
#1863=CARTESIAN_POINT('Ctrl Pts',(-72.2329616570604,21.8025962595495,30.3489595302064));
#1864=CARTESIAN_POINT('Ctrl Pts',(-72.2230957393511,21.8084273642782,30.3909127241737));
#1865=CARTESIAN_POINT('Ctrl Pts',(-72.213229990235,21.8142583693624,30.4328652012266));
#1866=CARTESIAN_POINT('Ctrl Pts',(-72.2057696974754,21.8186895309507,30.4755556480309));
#1867=CARTESIAN_POINT('Ctrl Pts',(-72.2007720778046,21.8216617569819,30.5186148614233));
#1868=CARTESIAN_POINT('Ctrl Pts',(-72.1970568941626,21.8238712819677,30.5506246772504));
#1869=CARTESIAN_POINT('Ctrl Pts',(-72.1947016741066,21.8252748959877,30.5828379559786));
#1870=CARTESIAN_POINT('Ctrl Pts',(-72.1937124192323,21.8258543336766,30.6151005032934));
#1871=CARTESIAN_POINT('',(-70.6915442994023,17.9604239065294,30.6151005032936));
#1872=CARTESIAN_POINT('Origin',(-71.6129367646442,17.57336066864,30.6499999999961));
#1873=CARTESIAN_POINT('Origin',(2.30926389122033E-13,47.6568877480759,30.6151005032975));
#1874=CARTESIAN_POINT('Ctrl Pts',(-70.6915442994023,17.9604239065294,30.6151005032936));
#1875=CARTESIAN_POINT('Ctrl Pts',(-70.672160684315,17.9694509192307,31.2269701195613));
#1876=CARTESIAN_POINT('Ctrl Pts',(-70.6527770540538,17.9784779293396,31.838839735369));
#1877=CARTESIAN_POINT('Ctrl Pts',(-70.6333934085816,17.9875049368496,32.4507093507154));
#1878=CARTESIAN_POINT('Ctrl Pts',(-70.5785002889805,17.6913614933174,30.6154939356492));
#1879=CARTESIAN_POINT('Ctrl Pts',(-70.5591204015045,17.7003891450001,31.2273636606635));
#1880=CARTESIAN_POINT('Ctrl Pts',(-70.5397402426205,17.7094168747304,31.8392333760346));
#1881=CARTESIAN_POINT('Ctrl Pts',(-70.5203603308385,17.7184445224241,32.451103100303));
#1882=CARTESIAN_POINT('Ctrl Pts',(-70.6022790276315,17.132940577636,30.6244944860119));
#1883=CARTESIAN_POINT('Ctrl Pts',(-70.582903043451,17.1419729742866,31.2363642683242));
#1884=CARTESIAN_POINT('Ctrl Pts',(-70.5635271150366,17.1510053566059,31.8482340525715));
#1885=CARTESIAN_POINT('Ctrl Pts',(-70.544151112805,17.1600377571555,32.460103834229));
#1886=CARTESIAN_POINT('Ctrl Pts',(-70.9920632705629,16.7595008147131,30.6423553622693));
#1887=CARTESIAN_POINT('Ctrl Pts',(-70.9726851451715,16.7685370102938,31.2542250279927));
#1888=CARTESIAN_POINT('Ctrl Pts',(-70.9533070109162,16.777573128035,31.8660946945633));
#1889=CARTESIAN_POINT('Ctrl Pts',(-70.9339288639052,16.78660933374,32.4779643594447));
#1890=CARTESIAN_POINT('Ctrl Pts',(-71.1903185029035,16.6670528816033,30.6499999999961));
#1891=CARTESIAN_POINT('Ctrl Pts',(-71.1709390031556,16.6760896907471,31.2618696162639));
#1892=CARTESIAN_POINT('Ctrl Pts',(-71.1515594914762,16.6851265054545,31.8737392320715));
#1893=CARTESIAN_POINT('Ctrl Pts',(-71.1321799678359,16.6941633257394,32.485608847418));
#1894=CARTESIAN_POINT('',(-70.6333934085816,17.9875049368496,32.4507093507154));
#1895=CARTESIAN_POINT('Origin',(-71.5547982295766,17.6004711127761,32.4856088474179));
#1896=CARTESIAN_POINT('',(-70.6333934085816,17.9875049368496,32.4507093507154));
#1897=CARTESIAN_POINT('Origin',(-71.6129367646442,17.57336066864,30.6499999999961));
#1898=CARTESIAN_POINT('Origin',(-71.6129367646442,17.57336066864,30.6499999999961));
#1899=CARTESIAN_POINT('Origin',(-6.09463124378463,45.9182924444391,132.29817135781));
#1900=CARTESIAN_POINT('Ctrl Pts',(-71.1321799678352,16.6941633257395,32.4856088474182));
#1901=CARTESIAN_POINT('Ctrl Pts',(-70.9825229910058,16.7639495201319,33.0189651091524));
#1902=CARTESIAN_POINT('Ctrl Pts',(-70.7054000284682,16.8126693305826,33.9081921866718));
#1903=CARTESIAN_POINT('Ctrl Pts',(-70.3230807627263,16.6741628311676,34.8756584872787));
#1904=CARTESIAN_POINT('Ctrl Pts',(-70.0615774561378,16.4395026349126,35.3519862305689));
#1905=CARTESIAN_POINT('Ctrl Pts',(-69.9488584523928,16.2594724048066,35.4503171564879));
#1906=CARTESIAN_POINT('Ctrl Pts',(-69.9066909019342,16.162240343193,35.4462917847545));
#1907=CARTESIAN_POINT('Origin',(-71.897866414932,15.2337399527504,30.6499999999962));
#1908=CARTESIAN_POINT('Origin',(-74.1253962366871,14.1950257380973,30.6499999999961));
#1909=CARTESIAN_POINT('Origin',(-74.1253962366871,14.1950257380973,30.6499999999961));
#1910=CARTESIAN_POINT('Origin',(-73.2801597132057,12.382410164024,30.6499999999962));
#1911=CARTESIAN_POINT('Ctrl Pts',(-74.1240749652255,14.1885887161453,29.6500012112522));
#1912=CARTESIAN_POINT('Ctrl Pts',(-74.3804121248212,14.7323391004573,29.6500012487431));
#1913=CARTESIAN_POINT('Ctrl Pts',(-74.2601939045425,15.9386215955298,29.6499920271941));
#1914=CARTESIAN_POINT('Ctrl Pts',(-73.2402372481494,16.8187425483705,29.6499941194786));
#1915=CARTESIAN_POINT('Ctrl Pts',(-72.7370542309832,17.0519691258649,29.6500035807171));
#1916=CARTESIAN_POINT('Ctrl Pts',(-73.9598185817385,14.2659693057681,29.6497148646397));
#1917=CARTESIAN_POINT('Ctrl Pts',(-74.1877082430359,14.7490170190069,29.6497106620387));
#1918=CARTESIAN_POINT('Ctrl Pts',(-74.0463514233327,15.8356408866657,29.6507445166093));
#1919=CARTESIAN_POINT('Ctrl Pts',(-73.0745065567424,16.5926323621177,29.650357768128));
#1920=CARTESIAN_POINT('Ctrl Pts',(-72.6107997513391,16.7793603710711,29.6491717417424));
#1921=CARTESIAN_POINT('Ctrl Pts',(-73.6721158629102,14.4015035608703,29.7382486754274));
#1922=CARTESIAN_POINT('Ctrl Pts',(-73.8502304855394,14.7783455999283,29.7381184428816));
#1923=CARTESIAN_POINT('Ctrl Pts',(-73.6715603457932,15.6532425232929,29.7700556439055));
#1924=CARTESIAN_POINT('Ctrl Pts',(-72.7860187962633,16.1966803520201,29.8570405629618));
#1925=CARTESIAN_POINT('Ctrl Pts',(-72.3916541118382,16.3062053939922,29.901861500587));
#1926=CARTESIAN_POINT('Ctrl Pts',(-73.4565763349201,14.5030434667034,29.9596712490372));
#1927=CARTESIAN_POINT('Ctrl Pts',(-73.5972184029461,14.8002872748304,29.9592247610903));
#1928=CARTESIAN_POINT('Ctrl Pts',(-73.4267730479005,15.5057617567204,30.0687682103384));
#1929=CARTESIAN_POINT('Ctrl Pts',(-72.6633264545509,16.0118449445009,30.3174622049008));
#1930=CARTESIAN_POINT('Ctrl Pts',(-72.3150615663362,16.1408243241396,30.4305528450985));
#1931=CARTESIAN_POINT('Ctrl Pts',(-73.3849531885716,14.5367843740503,30.0712374717426));
#1932=CARTESIAN_POINT('Ctrl Pts',(-73.5131096803914,14.8076360100874,30.0706380317885));
#1933=CARTESIAN_POINT('Ctrl Pts',(-73.3585765594525,15.4530899109685,30.2177340397288));
#1934=CARTESIAN_POINT('Ctrl Pts',(-72.6517190027948,15.9856972982533,30.5254224343924));
#1935=CARTESIAN_POINT('Ctrl Pts',(-72.3157341753996,16.142281933473,30.656877214436));
#1936=CARTESIAN_POINT('Ctrl Pts',(-69.7330529187543,16.2289782852232,35.9926304817714));
#1937=CARTESIAN_POINT('Ctrl Pts',(-69.46305619029,15.628826272328,35.9799660392082));
#1938=CARTESIAN_POINT('Ctrl Pts',(-69.1849103674482,15.0323406303329,35.9799660392082));
#1939=CARTESIAN_POINT('Ctrl Pts',(-68.898717804656,14.4397408590151,35.9926304817716));
#1940=CARTESIAN_POINT('Ctrl Pts',(-69.7407850121702,16.2295615533151,35.7976294310619));
#1941=CARTESIAN_POINT('Ctrl Pts',(-69.4697782306148,15.6270904573791,35.7849725772778));
#1942=CARTESIAN_POINT('Ctrl Pts',(-69.1905609230766,15.0283070090376,35.7849725772779));
#1943=CARTESIAN_POINT('Ctrl Pts',(-68.9032410892199,14.4334428143176,35.7976294310621));
#1944=CARTESIAN_POINT('Ctrl Pts',(-69.8019899329027,16.2060373774578,35.6050528068023));
#1945=CARTESIAN_POINT('Ctrl Pts',(-69.5297357294509,15.6008033585376,35.5924018620029));
#1946=CARTESIAN_POINT('Ctrl Pts',(-69.2492379464296,14.9992739216608,35.592401862003));
#1947=CARTESIAN_POINT('Ctrl Pts',(-68.9606034181131,14.4016781736681,35.6050528068024));
#1948=CARTESIAN_POINT('Ctrl Pts',(-69.9066909019339,16.1622403431926,35.4462917847548));
#1949=CARTESIAN_POINT('Ctrl Pts',(-69.6331611323511,15.5542491278974,35.4336273421916));
#1950=CARTESIAN_POINT('Ctrl Pts',(-69.3513811236262,14.9499699491257,35.4336273421916));
#1951=CARTESIAN_POINT('Ctrl Pts',(-69.0614543784525,14.3496247691192,35.446291784755));
#1952=CARTESIAN_POINT('',(-68.898717804656,14.4397408590151,35.9926304817716));
#1953=CARTESIAN_POINT('Origin',(-69.7989473599796,14.0057261439976,36.027529978474));
#1954=CARTESIAN_POINT('',(-69.7330529187543,16.2289782852232,35.9926304817714));
#1955=CARTESIAN_POINT('Origin',(-47.4215905565732,25.5438369096587,70.2334152921439));
#1956=CARTESIAN_POINT('Origin',(-70.644183883461,15.8183417180709,36.0275299784739));
#1957=CARTESIAN_POINT('Ctrl Pts',(-70.6333934085815,17.9875049368494,32.4507093507151));
#1958=CARTESIAN_POINT('Ctrl Pts',(-70.61326297274,17.9968797263226,33.0861523613078));
#1959=CARTESIAN_POINT('Ctrl Pts',(-70.5241148659201,17.879493424734,34.1472642580134));
#1960=CARTESIAN_POINT('Ctrl Pts',(-70.2652544849943,17.3747806320149,35.3053783046656));
#1961=CARTESIAN_POINT('Ctrl Pts',(-69.9919630008481,16.7982064919303,35.8774373401493));
#1962=CARTESIAN_POINT('Ctrl Pts',(-69.8188709240384,16.4197355914574,35.9966558535048));
#1963=CARTESIAN_POINT('Ctrl Pts',(-69.7330529187539,16.2289782852222,35.992630481771));
#1964=CARTESIAN_POINT('Ctrl Pts',(-70.5203603308385,17.718444522424,32.4511031003028));
#1965=CARTESIAN_POINT('Ctrl Pts',(-70.513134692289,17.7531985441603,33.0581123570628));
#1966=CARTESIAN_POINT('Ctrl Pts',(-70.4441819055166,17.6836774031968,34.0834299193917));
#1967=CARTESIAN_POINT('Ctrl Pts',(-70.2169736607198,17.2535289907368,35.210877090531));
#1968=CARTESIAN_POINT('Ctrl Pts',(-69.9711859330273,16.7413270519012,35.7690574663466));
#1969=CARTESIAN_POINT('Ctrl Pts',(-69.814686469969,16.4009976749324,35.8852901854394));
#1970=CARTESIAN_POINT('Ctrl Pts',(-69.7374712578488,16.229311581275,35.881201309937));
#1971=CARTESIAN_POINT('Ctrl Pts',(-70.5441524463329,17.1600384125378,32.4601038667861));
#1972=CARTESIAN_POINT('Ctrl Pts',(-70.5105314084101,17.2553561660244,33.0163971091891));
#1973=CARTESIAN_POINT('Ctrl Pts',(-70.4164634426546,17.2932316805069,33.9765280514049));
#1974=CARTESIAN_POINT('Ctrl Pts',(-70.1897761118496,17.0158248362477,35.0478940357722));
#1975=CARTESIAN_POINT('Ctrl Pts',(-69.9685087372989,16.6265061066482,35.5807452401219));
#1976=CARTESIAN_POINT('Ctrl Pts',(-69.8371963004217,16.3548741328815,35.6915820077035));
#1977=CARTESIAN_POINT('Ctrl Pts',(-69.7752471472132,16.2163535730705,35.6873929251666));
#1978=CARTESIAN_POINT('Ctrl Pts',(-70.9339288639046,16.7866093337402,32.477964359445));
#1979=CARTESIAN_POINT('Ctrl Pts',(-70.816605470012,16.8769842250767,33.0127909414632));
#1980=CARTESIAN_POINT('Ctrl Pts',(-70.597260832082,16.9409238543721,33.9195919855767));
#1981=CARTESIAN_POINT('Ctrl Pts',(-70.2707069471322,16.7734443149914,34.9202991563821));
#1982=CARTESIAN_POINT('Ctrl Pts',(-70.0265807338077,16.4963844896058,35.4158071183037));
#1983=CARTESIAN_POINT('Ctrl Pts',(-69.9096351870245,16.2898977259652,35.5184425140764));
#1984=CARTESIAN_POINT('Ctrl Pts',(-69.8618190580635,16.181010500735,35.5143322227748));
#1985=CARTESIAN_POINT('Ctrl Pts',(-71.1321799678352,16.6941633257395,32.4856088474182));
#1986=CARTESIAN_POINT('Ctrl Pts',(-70.9825229910058,16.7639495201319,33.0189651091524));
#1987=CARTESIAN_POINT('Ctrl Pts',(-70.7054000284682,16.8126693305826,33.9081921866718));
#1988=CARTESIAN_POINT('Ctrl Pts',(-70.3230807627263,16.6741628311676,34.8756584872787));
#1989=CARTESIAN_POINT('Ctrl Pts',(-70.0615774561378,16.4395026349126,35.3519862305689));
#1990=CARTESIAN_POINT('Ctrl Pts',(-69.9488584523928,16.2594724048066,35.4503171564879));
#1991=CARTESIAN_POINT('Ctrl Pts',(-69.9066909019342,16.162240343193,35.4462917847545));
#1992=CARTESIAN_POINT('',(-70.0624780402113,16.9459890747837,35.7121616171156));
#1993=CARTESIAN_POINT('',(-70.1584785368773,17.1481495154236,35.5085742444608));
#1994=CARTESIAN_POINT('Ctrl Pts',(-70.0624780402113,16.9459890747837,35.7121616171156));
#1995=CARTESIAN_POINT('Ctrl Pts',(-70.0964825041075,17.0182452170086,35.6508927724516));
#1996=CARTESIAN_POINT('Ctrl Pts',(-70.1284563705092,17.0855391334179,35.5821138796136));
#1997=CARTESIAN_POINT('Ctrl Pts',(-70.1584785368773,17.1481495154236,35.5085742444608));
#1998=CARTESIAN_POINT('Ctrl Pts',(-70.1584785368773,17.1481495154236,35.5085742444608));
#1999=CARTESIAN_POINT('Ctrl Pts',(-70.1687247959424,17.1695177999882,35.4834759173083));
#2000=CARTESIAN_POINT('Ctrl Pts',(-70.3013466545316,17.4451513068062,35.143905744184));
#2001=CARTESIAN_POINT('Ctrl Pts',(-70.5241148659201,17.879493424734,34.1472642580134));
#2002=CARTESIAN_POINT('Ctrl Pts',(-70.61326297274,17.9968797263226,33.0861523613078));
#2003=CARTESIAN_POINT('Ctrl Pts',(-70.6333934085815,17.9875049368494,32.4507093507151));
#2004=CARTESIAN_POINT('Ctrl Pts',(-69.7330529187543,16.2289782852232,35.992630481771));
#2005=CARTESIAN_POINT('Ctrl Pts',(-69.7780540296994,16.3290073021296,35.994741299884));
#2006=CARTESIAN_POINT('Ctrl Pts',(-69.8232696439447,16.4286108150412,35.9793544812849));
#2007=CARTESIAN_POINT('Ctrl Pts',(-69.8672538393455,16.5247708192619,35.9496321616775));
#2008=CARTESIAN_POINT('Ctrl Pts',(-69.9071483712486,16.6119898378487,35.9226734321382));
#2009=CARTESIAN_POINT('Ctrl Pts',(-69.9460308116855,16.696375487482,35.8839211046239));
#2010=CARTESIAN_POINT('Ctrl Pts',(-69.9828552984883,16.7756588216165,35.8357347372009));
#2011=CARTESIAN_POINT('Ctrl Pts',(-70.0105484870502,16.8352824175612,35.799497052035));
#2012=CARTESIAN_POINT('Ctrl Pts',(-70.0370795106799,16.892019981407,35.7579241842417));
#2013=CARTESIAN_POINT('Ctrl Pts',(-70.0624804771452,16.9459880065881,35.7121617100317));
#2014=CARTESIAN_POINT('Ctrl Pts',(-70.1992037481935,11.6095250825167,29.6500036046611));
#2015=CARTESIAN_POINT('Ctrl Pts',(-70.7013066393188,11.3739805613991,29.6499941085285));
#2016=CARTESIAN_POINT('Ctrl Pts',(-72.0311420515755,11.158363940051,29.6499921182998));
#2017=CARTESIAN_POINT('Ctrl Pts',(-73.0324774175466,11.8416734928135,29.6500012566582));
#2018=CARTESIAN_POINT('Ctrl Pts',(-73.2842453252325,12.3875558326155,29.6500012195173));
#2019=CARTESIAN_POINT('Ctrl Pts',(-70.3268803154201,11.8814738133753,29.6491689860237));
#2020=CARTESIAN_POINT('Ctrl Pts',(-70.767987897919,11.6462810188744,29.6503555657436));
#2021=CARTESIAN_POINT('Ctrl Pts',(-71.9725778107773,11.3883774902471,29.6507299773432));
#2022=CARTESIAN_POINT('Ctrl Pts',(-72.895832498202,11.9785743003036,29.6497097497335));
#2023=CARTESIAN_POINT('Ctrl Pts',(-73.1193848992538,12.4636451854419,29.6497138955936));
#2024=CARTESIAN_POINT('Ctrl Pts',(-70.5484766506839,12.3534940886166,29.9018553469472));
#2025=CARTESIAN_POINT('Ctrl Pts',(-70.8858703528166,12.1217950326595,29.8570349114767));
#2026=CARTESIAN_POINT('Ctrl Pts',(-71.871384599384,11.7927225937629,29.7700546659977));
#2027=CARTESIAN_POINT('Ctrl Pts',(-72.6564375203826,12.218246986136,29.7381166397146));
#2028=CARTESIAN_POINT('Ctrl Pts',(-72.8306261085378,12.5969197957369,29.7382468322132));
#2029=CARTESIAN_POINT('Ctrl Pts',(-70.6259321688153,12.5184705236944,30.4305512149644));
#2030=CARTESIAN_POINT('Ctrl Pts',(-70.9485961267648,12.334590949831,30.3174609149188));
#2031=CARTESIAN_POINT('Ctrl Pts',(-71.8270183312908,12.0750501156862,30.0687680419383));
#2032=CARTESIAN_POINT('Ctrl Pts',(-72.4769957870243,12.397962473877,29.9592244436302));
#2033=CARTESIAN_POINT('Ctrl Pts',(-72.6142952715297,12.6967646865771,29.9596707835139));
#2034=CARTESIAN_POINT('Ctrl Pts',(-70.6252481599552,12.5170188481974,30.6568749282329));
#2035=CARTESIAN_POINT('Ctrl Pts',(-70.9611652942555,12.3602905100429,30.5254205011661));
#2036=CARTESIAN_POINT('Ctrl Pts',(-71.823529569116,12.1611501728012,30.2177298336347));
#2037=CARTESIAN_POINT('Ctrl Pts',(-72.4173024265608,12.4576697858615,30.0706374216774));
#2038=CARTESIAN_POINT('Ctrl Pts',(-72.5424098801588,12.7299430235178,30.0712366474663));
#2039=CARTESIAN_POINT('Ctrl Pts',(-68.8987178046564,14.4397408590161,35.9926304817711));
#2040=CARTESIAN_POINT('Ctrl Pts',(-68.8077547140281,14.2513896797304,35.9966557325518));
#2041=CARTESIAN_POINT('Ctrl Pts',(-68.5376539645476,13.6827510607745,35.8056732327456));
#2042=CARTESIAN_POINT('Ctrl Pts',(-68.1604030474505,12.8380830302929,34.5828796013126));
#2043=CARTESIAN_POINT('Ctrl Pts',(-68.1035086190937,12.6322069238384,33.2979412400493));
#2044=CARTESIAN_POINT('Ctrl Pts',(-68.1303359464608,12.6196808868986,32.4507093507155));
#2045=CARTESIAN_POINT('Ctrl Pts',(-68.9013025386929,14.4361419763315,35.8812013099371));
#2046=CARTESIAN_POINT('Ctrl Pts',(-68.8194188028068,14.2666390917266,35.8852900625783));
#2047=CARTESIAN_POINT('Ctrl Pts',(-68.5774204184044,13.7540760330558,35.6989290506905));
#2048=CARTESIAN_POINT('Ctrl Pts',(-68.2496267766703,13.0073268637026,34.5062968575964));
#2049=CARTESIAN_POINT('Ctrl Pts',(-68.2221029377534,12.8568128961489,33.2604244570181));
#2050=CARTESIAN_POINT('Ctrl Pts',(-68.2637919199367,12.879217948642,32.4511031003033));
#2051=CARTESIAN_POINT('Ctrl Pts',(-68.9355107639765,14.4155332410693,35.6873929008114));
#2052=CARTESIAN_POINT('Ctrl Pts',(-68.8692199989324,14.2790422383264,35.691581857476));
#2053=CARTESIAN_POINT('Ctrl Pts',(-68.6825267788917,13.8621687222484,35.5136077875352));
#2054=CARTESIAN_POINT('Ctrl Pts',(-68.4932448590815,13.2595216005582,34.3760032180729));
#2055=CARTESIAN_POINT('Ctrl Pts',(-68.580680407885,13.172581171995,33.2018058373323));
#2056=CARTESIAN_POINT('Ctrl Pts',(-68.7068483793695,13.219931564718,32.460103801228));
#2057=CARTESIAN_POINT('Ctrl Pts',(-69.0182325383069,14.3719333710684,35.5143322227749));
#2058=CARTESIAN_POINT('Ctrl Pts',(-68.9655572825488,14.2653159356583,35.5184423905718));
#2059=CARTESIAN_POINT('Ctrl Pts',(-68.841611431672,13.9280340912347,35.3537807041019));
#2060=CARTESIAN_POINT('Ctrl Pts',(-68.8360772199117,13.376073660519,34.2943833498492));
#2061=CARTESIAN_POINT('Ctrl Pts',(-69.0506013356453,13.2037543436654,33.1910450417344));
#2062=CARTESIAN_POINT('Ctrl Pts',(-69.2434558169418,13.1613781855939,32.4779643594453));
#2063=CARTESIAN_POINT('Ctrl Pts',(-69.0614543784523,14.3496247691187,35.4462917847545));
#2064=CARTESIAN_POINT('Ctrl Pts',(-69.0140765005639,14.2548258355139,35.4503170355349));
#2065=CARTESIAN_POINT('Ctrl Pts',(-68.9174477475193,13.9480530829367,35.2926883673588));
#2066=CARTESIAN_POINT('Ctrl Pts',(-68.9904411025461,13.3970669955725,34.2729699660953));
#2067=CARTESIAN_POINT('Ctrl Pts',(-69.2421702808942,13.1619776408973,33.1967291615686));
#2068=CARTESIAN_POINT('Ctrl Pts',(-69.4417069208726,13.0689321775935,32.4856088474185));
#2069=CARTESIAN_POINT('',(-68.4679829941553,13.5229331323353,35.5102011523682));
#2070=CARTESIAN_POINT('',(-68.5609359680446,13.7259024517296,35.7114483615831));
#2071=CARTESIAN_POINT('Ctrl Pts',(-68.467947816416,13.5228800188398,35.5108951674363));
#2072=CARTESIAN_POINT('Ctrl Pts',(-68.4964191167895,13.5856921296623,35.5836526241382));
#2073=CARTESIAN_POINT('Ctrl Pts',(-68.5272073114105,13.6529473318565,35.650842488204));
#2074=CARTESIAN_POINT('Ctrl Pts',(-68.560567428397,13.7251159989701,35.7107941069465));
#2075=CARTESIAN_POINT('Ctrl Pts',(-68.5612933122712,13.7266650137899,35.7120827414078));
#2076=CARTESIAN_POINT('Ctrl Pts',(-68.586012765565,13.7801003409387,35.7563578666831));
#2077=CARTESIAN_POINT('Ctrl Pts',(-68.6121427002762,13.8362256854291,35.7966651208216));
#2078=CARTESIAN_POINT('Ctrl Pts',(-68.6397795124994,13.8952348655947,35.8323278307297));
#2079=CARTESIAN_POINT('Ctrl Pts',(-68.6792209543695,13.9794488889235,35.883223306243));
#2080=CARTESIAN_POINT('Ctrl Pts',(-68.7217276646509,14.0695390829444,35.9246585831015));
#2081=CARTESIAN_POINT('Ctrl Pts',(-68.7658619831961,14.162382833279,35.9526702216839));
#2082=CARTESIAN_POINT('Ctrl Pts',(-68.8090241650247,14.2531815351893,35.9800648541981));
#2083=CARTESIAN_POINT('Ctrl Pts',(-68.8537427433353,14.3466140118547,35.9946206944985));
#2084=CARTESIAN_POINT('Ctrl Pts',(-68.8987178046559,14.4397408590152,35.9926304817711));
#2085=CARTESIAN_POINT('Ctrl Pts',(-68.1311979084963,12.6213572690226,32.4507124185857));
#2086=CARTESIAN_POINT('Ctrl Pts',(-68.1236172455704,12.6248207969247,32.6891219362626));
#2087=CARTESIAN_POINT('Ctrl Pts',(-68.1211061029458,12.6381929302057,32.9282819358572));
#2088=CARTESIAN_POINT('Ctrl Pts',(-68.1249367714676,12.6637909998379,33.1656345486004));
#2089=CARTESIAN_POINT('Ctrl Pts',(-68.1284416651302,12.6872121106748,33.3828017776287));
#2090=CARTESIAN_POINT('Ctrl Pts',(-68.137256227792,12.7208676810254,33.5984559622832));
#2091=CARTESIAN_POINT('Ctrl Pts',(-68.1523185559375,12.7665490730395,33.8106379011798));
#2092=CARTESIAN_POINT('Ctrl Pts',(-68.1658880281823,12.8077028956789,34.0017900858142));
#2093=CARTESIAN_POINT('Ctrl Pts',(-68.1845283950826,12.8586167160766,34.1901241979584));
#2094=CARTESIAN_POINT('Ctrl Pts',(-68.2088893180255,12.9206177752446,34.3742077474914));
#2095=CARTESIAN_POINT('Ctrl Pts',(-68.2329296256298,12.9818028353381,34.5558685641214));
#2096=CARTESIAN_POINT('Ctrl Pts',(-68.2625416234171,13.0537848412668,34.7333899656252));
#2097=CARTESIAN_POINT('Ctrl Pts',(-68.2983050562031,13.137861355659,34.9053952799934));
#2098=CARTESIAN_POINT('Ctrl Pts',(-68.327047794432,13.2054328681264,35.0436343510146));
#2099=CARTESIAN_POINT('Ctrl Pts',(-68.3597648898828,13.2808167948933,35.1783093949038));
#2100=CARTESIAN_POINT('Ctrl Pts',(-68.3974334367553,13.3656938876397,35.3033552153339));
#2101=CARTESIAN_POINT('Ctrl Pts',(-68.4192396178365,13.4148289195893,35.3757437736974));
#2102=CARTESIAN_POINT('Ctrl Pts',(-68.4427044172623,13.4671457003982,35.4449053781707));
#2103=CARTESIAN_POINT('Ctrl Pts',(-68.468010252413,13.5229742885146,35.5096633792791));
#2104=CARTESIAN_POINT('Origin',(2.30926389122033E-13,47.6568877480759,30.65));
#2105=CARTESIAN_POINT('Origin',(2.30926389122033E-13,47.6568877480759,30.6151005032975));
#2106=CARTESIAN_POINT('Origin',(-69.0772271942,12.1355139464201,30.6499999999965));
#2107=CARTESIAN_POINT('Origin',(-69.0772271942,12.1355139464201,30.6499999999965));
#2108=CARTESIAN_POINT('Origin',(2.30926389122033E-13,47.6568877480759,30.65));
#2109=CARTESIAN_POINT('',(73.0718652028301,73.9995115615,29.6500000000042));
#2110=CARTESIAN_POINT('',(72.1937124192328,73.4879211624751,30.6151005033017));
#2111=CARTESIAN_POINT('Ctrl Pts',(73.0718652028301,73.9995115615,29.6500000000042));
#2112=CARTESIAN_POINT('Ctrl Pts',(73.0317941269427,73.9762901740188,29.6500000000042));
#2113=CARTESIAN_POINT('Ctrl Pts',(72.9917379610759,73.9530617214925,29.6531194913967));
#2114=CARTESIAN_POINT('Ctrl Pts',(72.9520599739926,73.9300373776896,29.6593272426007));
#2115=CARTESIAN_POINT('Ctrl Pts',(72.9123843057458,73.9070143794611,29.6655346310152));
#2116=CARTESIAN_POINT('Ctrl Pts',(72.8730871395174,73.884195594729,29.6748298614746));
#2117=CARTESIAN_POINT('Ctrl Pts',(72.8345252663776,73.8617887478301,29.6871301093831));
#2118=CARTESIAN_POINT('Ctrl Pts',(72.7959849536094,73.8393944288482,29.6994234800864));
#2119=CARTESIAN_POINT('Ctrl Pts',(72.7581794734297,73.8174117095475,29.7147184129988));
#2120=CARTESIAN_POINT('Ctrl Pts',(72.7214531468506,73.7960426760207,29.7328818317016));
#2121=CARTESIAN_POINT('Ctrl Pts',(72.7139538211206,73.7916792300166,29.7365907077562));
#2122=CARTESIAN_POINT('Ctrl Pts',(72.7064994412958,73.7873413508362,29.7404190219315));
#2123=CARTESIAN_POINT('Ctrl Pts',(72.699092856976,73.7830307248558,29.7443653889788));
#2124=CARTESIAN_POINT('Ctrl Pts',(72.6647189993942,73.763025168024,29.7626804250321));
#2125=CARTESIAN_POINT('Ctrl Pts',(72.6313727890725,73.74360634964,29.7835436280802));
#2126=CARTESIAN_POINT('Ctrl Pts',(72.5993448417967,73.7249425494977,29.8067819696434));
#2127=CARTESIAN_POINT('Ctrl Pts',(72.5673340175835,73.7062887275601,29.8300078873203));
#2128=CARTESIAN_POINT('Ctrl Pts',(72.5366404699006,73.6883892564567,29.8556061412122));
#2129=CARTESIAN_POINT('Ctrl Pts',(72.5075293708927,73.6714026414773,29.8833593106668));
#2130=CARTESIAN_POINT('Ctrl Pts',(72.4784205254127,73.6544173414539,29.9111103317124));
#2131=CARTESIAN_POINT('Ctrl Pts',(72.4508942654151,73.6383448792672,29.9410156076931));
#2132=CARTESIAN_POINT('Ctrl Pts',(72.4251846759947,73.6233322435878,29.9728175226171));
#2133=CARTESIAN_POINT('Ctrl Pts',(72.4153181185667,73.6175708512274,29.9850221290301));
#2134=CARTESIAN_POINT('Ctrl Pts',(72.4057187641015,73.6119654193789,29.9975056758603));
#2135=CARTESIAN_POINT('Ctrl Pts',(72.3963984562134,73.606523751638,30.0102521953737));
#2136=CARTESIAN_POINT('Ctrl Pts',(72.3718818875565,73.5922097372965,30.0437812294506));
#2137=CARTESIAN_POINT('Ctrl Pts',(72.349278126157,73.5790236343297,30.0791580569274));
#2138=CARTESIAN_POINT('Ctrl Pts',(72.3287945799921,73.567069913323,30.1160803726309));
#2139=CARTESIAN_POINT('Ctrl Pts',(72.30816258802,73.5550295627967,30.153270267147));
#2140=CARTESIAN_POINT('Ctrl Pts',(72.2896819861505,73.5442396280894,30.1920277533878));
#2141=CARTESIAN_POINT('Ctrl Pts',(72.2735230509788,73.534792203709,30.2320137361982));
#2142=CARTESIAN_POINT('Ctrl Pts',(72.2575001946977,73.5254243387189,30.2716629859178));
#2143=CARTESIAN_POINT('Ctrl Pts',(72.2437602220936,73.5173765131004,30.3125196491536));
#2144=CARTESIAN_POINT('Ctrl Pts',(72.2324248354281,73.5107230710952,30.3542301085022));
#2145=CARTESIAN_POINT('Ctrl Pts',(72.2209450450293,73.5039848695761,30.3964719256441));
#2146=CARTESIAN_POINT('Ctrl Pts',(72.2119317558889,73.4986768865398,30.4395889743432));
#2147=CARTESIAN_POINT('Ctrl Pts',(72.2054623708511,73.494859395856,30.4831971914662));
#2148=CARTESIAN_POINT('Ctrl Pts',(72.1989929858134,73.4910419051722,30.5268054085892));
#2149=CARTESIAN_POINT('Ctrl Pts',(72.1950675923145,73.4887149299651,30.5709042735876));
#2150=CARTESIAN_POINT('Ctrl Pts',(72.1937124192328,73.4879211624751,30.6151005033017));
#2151=CARTESIAN_POINT('',(71.6129367646447,77.7404148275117,29.6500000000039));
#2152=CARTESIAN_POINT('Origin',(3.01980662698043E-13,47.6568877480758,29.65));
#2153=CARTESIAN_POINT('',(70.6915442994027,77.3533515896224,30.6151005033013));
#2154=CARTESIAN_POINT('Origin',(71.6129367646446,77.7404148275118,30.6500000000039));
#2155=CARTESIAN_POINT('Origin',(2.30926389122033E-13,47.6568877480759,30.6151005032975));
#2156=CARTESIAN_POINT('Origin',(-19.5652928455431,40.7401976980827,77.7797598188763));
#2157=CARTESIAN_POINT('',(69.4998454559411,82.271953762695,30.6500000000035));
#2158=CARTESIAN_POINT('',(70.6300115621855,82.798958873024,30.6500000000036));
#2159=CARTESIAN_POINT('',(26.6556842144221,62.2933932685471,30.6500000000013));
#2160=CARTESIAN_POINT('',(69.4417069243469,82.2448433201789,32.4856087377521));
#2161=CARTESIAN_POINT('',(69.441706924347,82.2448433201789,32.4856087377521));
#2162=CARTESIAN_POINT('',(48.2648139046311,72.369895929159,65.1981713480125));
#2163=CARTESIAN_POINT('Origin',(73.7218977978653,82.0339732649404,29.6500000000038));
#2164=CARTESIAN_POINT('',(67.1493101585115,86.7004718411399,29.6500000000031));
#2165=CARTESIAN_POINT('',(74.3858514238526,90.0749264517231,29.6500000000035));
#2166=CARTESIAN_POINT('',(73.0263897432976,89.4409990591121,29.6500000000034));
#2167=CARTESIAN_POINT('',(69.0772271942004,83.1782615497316,29.6500000000034));
#2168=CARTESIAN_POINT('Origin',(3.01980662698043E-13,47.6568877480758,29.65));
#2169=CARTESIAN_POINT('',(70.2073933004449,83.7052666600606,29.6500000000035));
#2170=CARTESIAN_POINT('',(26.2330659526815,63.1997010555837,29.6500000000012));
#2171=CARTESIAN_POINT('',(73.2801596456813,82.9313653006403,29.6500000000037));
#2172=CARTESIAN_POINT('Origin',(71.0526298239263,81.8926510859873,29.6500000000036));
#2173=CARTESIAN_POINT('',(74.1253961691627,81.118749726567,29.6500000000039));
#2174=CARTESIAN_POINT('',(73.2801596456813,82.9313653006403,29.6500000000037));
#2175=CARTESIAN_POINT('',(72.7431028708891,78.2674199378407,29.6500000000039));
#2176=CARTESIAN_POINT('Origin',(71.8978663474077,80.080035511914,29.6500000000038));
#2177=CARTESIAN_POINT('',(28.7687755231257,57.7618543333638,29.6500000000016));
#2178=CARTESIAN_POINT('',(80.3084064681712,77.3739661720832,29.6500000000045));
#2179=CARTESIAN_POINT('',(74.417405852433,74.6269474707687,29.6500000000042));
#2180=CARTESIAN_POINT('',(79.0390768379619,80.0960523484749,29.6500000000043));
#2181=CARTESIAN_POINT('Ctrl Pts',(68.0349165726437,82.6495419525936,35.464139713857));
#2182=CARTESIAN_POINT('Ctrl Pts',(68.086097733322,82.6734392033035,33.847793313556));
#2183=CARTESIAN_POINT('Ctrl Pts',(68.1372788394455,82.6973363606643,32.2314469100234));
#2184=CARTESIAN_POINT('Ctrl Pts',(68.1884598913642,82.7212334252822,30.6151005032802));
#2185=CARTESIAN_POINT('Ctrl Pts',(68.1683815876989,82.3900207835952,35.4645339853399));
#2186=CARTESIAN_POINT('Ctrl Pts',(68.2195576909919,82.4139093680553,33.8481872965422));
#2187=CARTESIAN_POINT('Ctrl Pts',(68.2707343531955,82.4377982674901,32.2318406296496));
#2188=CARTESIAN_POINT('Ctrl Pts',(68.3219103686091,82.4616867038257,30.6154939356359));
#2189=CARTESIAN_POINT('Ctrl Pts',(68.6114422876397,82.0493752582773,35.4735358445193));
#2190=CARTESIAN_POINT('Ctrl Pts',(68.6626213792209,82.073247817928,33.8571890037235));
#2191=CARTESIAN_POINT('Ctrl Pts',(68.7138002797242,82.097120241596,32.2408421548547));
#2192=CARTESIAN_POINT('Ctrl Pts',(68.7649792692845,82.1209927220796,30.6244953094795));
#2193=CARTESIAN_POINT('Ctrl Pts',(69.1480192290461,82.1078944987545,35.491394968951));
#2194=CARTESIAN_POINT('Ctrl Pts',(69.1992096934348,82.1317649318802,33.8750484374506));
#2195=CARTESIAN_POINT('Ctrl Pts',(69.2503999106189,82.1556354667623,32.2587018996437));
#2196=CARTESIAN_POINT('Ctrl Pts',(69.3015902236012,82.1795058295856,30.642355362256));
#2197=CARTESIAN_POINT('Ctrl Pts',(69.3462635407473,82.2003373394864,35.4990392105597));
#2198=CARTESIAN_POINT('Ctrl Pts',(69.3974575961046,82.2242095195514,33.8826928102586));
#2199=CARTESIAN_POINT('Ctrl Pts',(69.4486515676535,82.2480816605359,32.266346406726));
#2200=CARTESIAN_POINT('Ctrl Pts',(69.4998454559418,82.2719537626953,30.6499999999828));
#2201=CARTESIAN_POINT('',(68.1884598913642,82.7212334252822,30.6151005032802));
#2202=CARTESIAN_POINT('Origin',(69.0772271942004,83.1782615497317,30.6500000000034));
#2203=CARTESIAN_POINT('',(68.0349165726437,82.6495419525936,35.464139713857));
#2204=CARTESIAN_POINT('',(68.1884598913642,82.7212334252822,30.6151005032802));
#2205=CARTESIAN_POINT('Ctrl Pts',(69.4417069243469,82.2448433201789,32.4856087377522));
#2206=CARTESIAN_POINT('Ctrl Pts',(69.2083757954893,82.1360392279067,33.1802313325087));
#2207=CARTESIAN_POINT('Ctrl Pts',(68.8099014432943,82.0692416031803,34.230776557549));
#2208=CARTESIAN_POINT('Ctrl Pts',(68.2799652212196,82.3103669682436,35.2516728529393));
#2209=CARTESIAN_POINT('Ctrl Pts',(68.0834513270803,82.556104408646,35.4520010969278));
#2210=CARTESIAN_POINT('Ctrl Pts',(68.0349165726437,82.6495419525935,35.464139713857));
#2211=CARTESIAN_POINT('Origin',(2.30926389122033E-13,47.6568877480759,30.65));
#2212=CARTESIAN_POINT('',(66.1929434474774,86.3566117507837,30.6151005033007));
#2213=CARTESIAN_POINT('Ctrl Pts',(66.1929434474774,86.3566117507836,30.6151005033006));
#2214=CARTESIAN_POINT('Ctrl Pts',(66.1949026986297,86.3573109947965,30.5565590876025));
#2215=CARTESIAN_POINT('Ctrl Pts',(66.2020988779381,86.3599372331875,30.4982865685171));
#2216=CARTESIAN_POINT('Ctrl Pts',(66.2263951687442,86.3687483645439,30.3829539257173));
#2217=CARTESIAN_POINT('Ctrl Pts',(66.2436706960422,86.374996390841,30.3259358806954));
#2218=CARTESIAN_POINT('Ctrl Pts',(66.2685860364817,86.3839393771742,30.263202932574));
#2219=CARTESIAN_POINT('Ctrl Pts',(66.2717609359822,86.3850780143236,30.2554786451565));
#2220=CARTESIAN_POINT('Ctrl Pts',(66.3002653968165,86.3952915251799,30.1884086879981));
#2221=CARTESIAN_POINT('Ctrl Pts',(66.3308887448627,86.4062074876649,30.1315140124276));
#2222=CARTESIAN_POINT('Ctrl Pts',(66.4017904250408,86.4314802964036,30.0247479122769));
#2223=CARTESIAN_POINT('Ctrl Pts',(66.4420694928977,86.445837329819,29.9748748730823));
#2224=CARTESIAN_POINT('Ctrl Pts',(66.511438286607,86.4706371982984,29.9043854043205));
#2225=CARTESIAN_POINT('Ctrl Pts',(66.5375344571761,86.4799815301577,29.8806326914883));
#2226=CARTESIAN_POINT('Ctrl Pts',(66.6097284737604,86.5058672302773,29.8221232784482));
#2227=CARTESIAN_POINT('Ctrl Pts',(66.6578794274232,86.5231663386468,29.7901420443246));
#2228=CARTESIAN_POINT('Ctrl Pts',(66.7333380693164,86.5503152940295,29.7493544574719));
#2229=CARTESIAN_POINT('Ctrl Pts',(66.7589174543426,86.5595245175647,29.7369915878099));
#2230=CARTESIAN_POINT('Ctrl Pts',(66.8433823324117,86.5899512284644,29.7007365169726));
#2231=CARTESIAN_POINT('Ctrl Pts',(66.9041575302543,86.6118643858554,29.6816215320677));
#2232=CARTESIAN_POINT('Ctrl Pts',(67.0264223658432,86.656007970768,29.6564161084571));
#2233=CARTESIAN_POINT('Ctrl Pts',(67.08785396257,86.6782159155276,29.6500000000031));
#2234=CARTESIAN_POINT('Ctrl Pts',(67.1493101585115,86.7004718411399,29.6500000000031));
#2235=CARTESIAN_POINT('Origin',(2.30926389122033E-13,47.6568877480759,30.6151005032975));
#2236=CARTESIAN_POINT('Origin',(69.0772271942004,83.1782615497317,30.6500000000034));
#2237=CARTESIAN_POINT('Origin',(-72.5742546465813,22.6496814667713,28.1499999999958));
#2238=CARTESIAN_POINT('',(-72.8631692485544,22.5149582141474,28.1502696779235));
#2239=CARTESIAN_POINT('',(-73.1490605320583,22.3816442383522,28.6866552555573));
#2240=CARTESIAN_POINT('Ctrl Pts',(-72.8631084332928,22.5149864025342,28.1505340611802));
#2241=CARTESIAN_POINT('Ctrl Pts',(-72.9838436827803,22.458686522706,28.2905411200543));
#2242=CARTESIAN_POINT('Ctrl Pts',(-73.0720155110035,22.4175707288366,28.4779906952618));
#2243=CARTESIAN_POINT('Ctrl Pts',(-73.1431801257001,22.384385519722,28.6720299291079));
#2244=CARTESIAN_POINT('Ctrl Pts',(-73.14838026012,22.381960612298,28.6864932444592));
#2245=CARTESIAN_POINT('',(-80.7310247299112,18.846117111105,28.1499999999954));
#2246=CARTESIAN_POINT('',(-72.5742546465813,22.6496814667713,28.1499999999958));
#2247=CARTESIAN_POINT('',(-80.7310247299112,18.846117111105,28.6499999999954));
#2248=CARTESIAN_POINT('',(-80.7310247299112,18.846117111105,28.1499999999954));
#2249=CARTESIAN_POINT('',(-73.4944834645701,22.2205717216882,28.6499999999957));
#2250=CARTESIAN_POINT('',(-74.840024114173,21.5931358124196,28.6499999999957));
#2251=CARTESIAN_POINT('Origin',(-73.3474863178175,22.2891176169466,30.1826410428409));
#2252=CARTESIAN_POINT('Origin',(-74.4174058524323,20.6868280253829,28.6499999999957));
#2253=CARTESIAN_POINT('Origin',(-73.0718652028294,21.3142639346516,28.6499999999958));
#2254=CARTESIAN_POINT('Origin',(-80.3084064681705,17.9398093240684,28.6499999999954));
#2255=CARTESIAN_POINT('Origin',(-79.0390768379612,15.2177231476767,28.6499999999957));
#2256=CARTESIAN_POINT('Origin',(-80.3084064681705,17.9398093240684,28.6499999999954));
#2257=CARTESIAN_POINT('Origin',(-80.3084064681705,17.9398093240683,28.1499999999954));
#2258=CARTESIAN_POINT('Origin',(-80.3084064681705,17.9398093240683,28.1499999999955));
#2259=CARTESIAN_POINT('Origin',(-80.3084064681705,17.9398093240684,28.6499999999954));
#2260=CARTESIAN_POINT('Origin',(-80.3084064681705,17.9398093240684,28.6499999999954));
#2261=CARTESIAN_POINT('Ctrl Pts',(-73.0719080579969,21.3142182379088,29.6500000014309));
#2262=CARTESIAN_POINT('Ctrl Pts',(-72.8793462238164,21.4258089566395,29.6499873523166));
#2263=CARTESIAN_POINT('Ctrl Pts',(-72.4295401940093,21.6875390854072,29.8236474255057));
#2264=CARTESIAN_POINT('Ctrl Pts',(-72.2026732948332,21.8205862402212,30.3221544453608));
#2265=CARTESIAN_POINT('Ctrl Pts',(-72.1937049064622,21.8258393131697,30.6151582062955));
#2266=CARTESIAN_POINT('Ctrl Pts',(-73.1983580084317,21.5853914654632,29.6500073973414));
#2267=CARTESIAN_POINT('Ctrl Pts',(-73.0048318746097,21.6932597000893,29.6439029376205));
#2268=CARTESIAN_POINT('Ctrl Pts',(-72.5417170104801,21.9507364153165,29.8046081005574));
#2269=CARTESIAN_POINT('Ctrl Pts',(-72.2981076784948,22.0856461724203,30.3143010602183));
#2270=CARTESIAN_POINT('Ctrl Pts',(-72.2885909048875,22.0909214152891,30.6142465744321));
#2271=CARTESIAN_POINT('Ctrl Pts',(-73.4172181504059,22.0547039988511,29.398731348334));
#2272=CARTESIAN_POINT('Ctrl Pts',(-73.1685196431089,22.1759830893759,29.3893220965036));
#2273=CARTESIAN_POINT('Ctrl Pts',(-72.5719357112031,22.4664905456924,29.5859391446027));
#2274=CARTESIAN_POINT('Ctrl Pts',(-72.2576389172087,22.6191862289749,30.2260985916648));
#2275=CARTESIAN_POINT('Ctrl Pts',(-72.2452906284355,22.625188338658,30.6049669890512));
#2276=CARTESIAN_POINT('Ctrl Pts',(-73.494576427305,22.2205284192982,28.8744001288343));
#2277=CARTESIAN_POINT('Ctrl Pts',(-73.1402428142992,22.3857006826194,28.8715792658628));
#2278=CARTESIAN_POINT('Ctrl Pts',(-72.307588381999,22.7739355072901,29.1737327101357));
#2279=CARTESIAN_POINT('Ctrl Pts',(-71.8833665658407,22.9718500734344,30.0637346377748));
#2280=CARTESIAN_POINT('Ctrl Pts',(-71.8666151237902,22.9796592233181,30.587705270447));
#2281=CARTESIAN_POINT('Ctrl Pts',(-73.4945880213892,22.2205229660427,28.6499998785367));
#2282=CARTESIAN_POINT('Ctrl Pts',(-73.0960098874044,22.4063830023242,28.6499738439634));
#2283=CARTESIAN_POINT('Ctrl Pts',(-72.1643892324657,22.840804848239,28.9972924463087));
#2284=CARTESIAN_POINT('Ctrl Pts',(-71.6939488994052,23.0601747781962,29.9943079006946));
#2285=CARTESIAN_POINT('Ctrl Pts',(-71.6753552123989,23.0688451568419,30.5803162980453));
#2286=CARTESIAN_POINT('',(-72.2214808157619,21.8931555452041,30.5335428217816));
#2287=CARTESIAN_POINT('Ctrl Pts',(-73.1497408039967,22.3813278644063,28.6868172666554));
#2288=CARTESIAN_POINT('Ctrl Pts',(-73.1497476414789,22.3813246613954,28.6869001813681));
#2289=CARTESIAN_POINT('Ctrl Pts',(-73.149739193444,22.3813285741477,28.6869928153572));
#2290=CARTESIAN_POINT('Ctrl Pts',(-73.1496927713182,22.3813501260965,28.6871997740896));
#2291=CARTESIAN_POINT('Ctrl Pts',(-73.1496603050227,22.3813652045232,28.6873012017506));
#2292=CARTESIAN_POINT('Ctrl Pts',(-73.1495660455568,22.3814089676293,28.6875654632116));
#2293=CARTESIAN_POINT('Ctrl Pts',(-73.1494820187696,22.3814479645678,28.687764042766));
#2294=CARTESIAN_POINT('Ctrl Pts',(-73.1492255007067,22.3815668755096,28.6883359212604));
#2295=CARTESIAN_POINT('Ctrl Pts',(-73.1489987276319,22.3816717886933,28.688803369919));
#2296=CARTESIAN_POINT('Ctrl Pts',(-73.1484908626309,22.3819062836363,28.6898392045454));
#2297=CARTESIAN_POINT('Ctrl Pts',(-73.1480073462206,22.3821285510056,28.6908000575147));
#2298=CARTESIAN_POINT('Ctrl Pts',(-73.1469720182197,22.3826025900467,28.6928511202428));
#2299=CARTESIAN_POINT('Ctrl Pts',(-73.1461712675964,22.3829665526433,28.6944249111987));
#2300=CARTESIAN_POINT('Ctrl Pts',(-73.1437803224239,22.3840426352444,28.6991157464573));
#2301=CARTESIAN_POINT('Ctrl Pts',(-73.1422090025606,22.3847378369095,28.702186984411));
#2302=CARTESIAN_POINT('Ctrl Pts',(-73.1059115966689,22.4005124397928,28.7730103823859));
#2303=CARTESIAN_POINT('Ctrl Pts',(-73.0697140272144,22.410387476729,28.841085943989));
#2304=CARTESIAN_POINT('Ctrl Pts',(-72.898975937735,22.4350967430721,29.1552588708929));
#2305=CARTESIAN_POINT('Ctrl Pts',(-72.7444235969088,22.3962399217219,29.4149893900253));
#2306=CARTESIAN_POINT('Ctrl Pts',(-72.5011109981197,22.240222563284,29.8605993416524));
#2307=CARTESIAN_POINT('Ctrl Pts',(-72.4162929984751,22.1626732239288,30.0278243548925));
#2308=CARTESIAN_POINT('Ctrl Pts',(-72.2829448343197,22.0002562147172,30.335585197987));
#2309=CARTESIAN_POINT('Ctrl Pts',(-72.2427286174935,21.9327889157891,30.4492729210218));
#2310=CARTESIAN_POINT('Ctrl Pts',(-72.2215243797068,21.893182424634,30.5334868687472));
#2311=CARTESIAN_POINT('',(-72.2145996001653,21.8784111674448,30.5583614863441));
#2312=CARTESIAN_POINT('Ctrl Pts',(-72.2146090360442,21.8784438394618,30.5584215490209));
#2313=CARTESIAN_POINT('Ctrl Pts',(-72.2111336096289,21.8696934657464,30.5679095620907));
#2314=CARTESIAN_POINT('Ctrl Pts',(-72.2076533491717,21.8609324051952,30.577375488985));
#2315=CARTESIAN_POINT('Ctrl Pts',(-72.2010724111078,21.8443700196758,30.5952209418356));
#2316=CARTESIAN_POINT('Ctrl Pts',(-72.197976778091,21.836580916927,30.6035928919629));
#2317=CARTESIAN_POINT('Ctrl Pts',(-72.1944879264473,21.8278049596891,30.6130084216797));
#2318=CARTESIAN_POINT('Ctrl Pts',(-72.19410020249,21.8268297030863,30.6140545154011));
#2319=CARTESIAN_POINT('Ctrl Pts',(-72.1937124192324,21.8258543336769,30.6151005032935));
#2320=CARTESIAN_POINT('Ctrl Pts',(-72.2146051339908,21.878410598063,30.5583626112479));
#2321=CARTESIAN_POINT('Ctrl Pts',(-72.2156663742585,21.8806864351612,30.5542914988045));
#2322=CARTESIAN_POINT('Ctrl Pts',(-72.2167628875297,21.8830379154957,30.5502503605568));
#2323=CARTESIAN_POINT('Ctrl Pts',(-72.2190699139424,21.8879853496035,30.5420093686953));
#2324=CARTESIAN_POINT('Ctrl Pts',(-72.2202933208254,21.8906089540949,30.5377807172534));
#2325=CARTESIAN_POINT('Ctrl Pts',(-72.2215325048043,21.8932663927134,30.5336057173914));
#2326=CARTESIAN_POINT('Origin',(-65.8064630787813,8.13610561305804,28.149999999997));
#2327=CARTESIAN_POINT('',(-72.347743078453,22.1639258413443,29.69792626539));
#2328=CARTESIAN_POINT('Ctrl Pts',(-72.347743078453,22.1639258413443,29.69792626539));
#2329=CARTESIAN_POINT('Ctrl Pts',(-72.28115358046,22.0211242020651,30.137380148727));
#2330=CARTESIAN_POINT('Ctrl Pts',(-72.2145901642863,21.8783784954278,30.5583014236674));
#2331=CARTESIAN_POINT('Ctrl Pts',(-72.2214291267194,21.8930446976948,30.5334799261718));
#2332=CARTESIAN_POINT('Ctrl Pts',(-72.2436806685121,21.9407632830614,30.3862978848467));
#2333=CARTESIAN_POINT('Ctrl Pts',(-72.2659416993064,21.9885022176572,30.2390443296475));
#2334=CARTESIAN_POINT('Ctrl Pts',(-72.3081528387936,22.0790242984103,29.9598180852867));
#2335=CARTESIAN_POINT('Ctrl Pts',(-72.3280206382652,22.1216309318725,29.8283904501403));
#2336=CARTESIAN_POINT('Ctrl Pts',(-72.3477430784516,22.1639258413416,29.6979262653889));
#2337=CARTESIAN_POINT('Ctrl Pts',(-72.5309248236522,22.5567603616354,28.4543117404795));
#2338=CARTESIAN_POINT('Ctrl Pts',(-72.5449536878987,22.5868453580988,28.3564130481076));
#2339=CARTESIAN_POINT('Ctrl Pts',(-72.5594017390609,22.6178293038042,28.2549614756879));
#2340=CARTESIAN_POINT('Ctrl Pts',(-72.5738650925887,22.6488460655383,28.1527532160616));
#2341=CARTESIAN_POINT('Ctrl Pts',(-72.5740598774167,22.6492637829498,28.1513766114548));
#2342=CARTESIAN_POINT('Ctrl Pts',(-72.5742546465813,22.6496814667712,28.1499999999958));
#2343=CARTESIAN_POINT('Ctrl Pts',(-72.6489574321671,22.5758223257318,28.3600298308307));
#2344=CARTESIAN_POINT('Ctrl Pts',(-72.6249543384114,22.587829978882,28.2914998549233));
#2345=CARTESIAN_POINT('Ctrl Pts',(-72.5977184655195,22.6132159056368,28.2200731244043));
#2346=CARTESIAN_POINT('Ctrl Pts',(-72.5748677203093,22.648719742328,28.1518361424655));
#2347=CARTESIAN_POINT('Ctrl Pts',(-72.5745607684916,22.6491997156638,28.1509177409685));
#2348=CARTESIAN_POINT('Ctrl Pts',(-72.5742546465813,22.6496814667712,28.1499999999958));
#2349=CARTESIAN_POINT('Ctrl Pts',(-72.7637246806108,22.5613301389125,28.2550526530485));
#2350=CARTESIAN_POINT('Ctrl Pts',(-72.7001750485311,22.5782743048478,28.2226329625314));
#2351=CARTESIAN_POINT('Ctrl Pts',(-72.6359115123497,22.6083324952278,28.1850853234492));
#2352=CARTESIAN_POINT('Ctrl Pts',(-72.5758695084349,22.6485916186007,28.1509184037769));
#2353=CARTESIAN_POINT('Ctrl Pts',(-72.5750616595665,22.6491356483778,28.1504588704821));
#2354=CARTESIAN_POINT('Ctrl Pts',(-72.5742546465813,22.6496814667712,28.1499999999958));
#2355=CARTESIAN_POINT('Ctrl Pts',(-72.8636163844492,22.5147498724264,28.1499999999958));
#2356=CARTESIAN_POINT('Ctrl Pts',(-72.7704176470347,22.5582091574132,28.1499999999958));
#2357=CARTESIAN_POINT('Ctrl Pts',(-72.6739787758517,22.6031793415896,28.1499999999958));
#2358=CARTESIAN_POINT('Ctrl Pts',(-72.5768704569658,22.6484616943567,28.1499999999958));
#2359=CARTESIAN_POINT('Ctrl Pts',(-72.5755625506414,22.6490715810918,28.1499999999958));
#2360=CARTESIAN_POINT('Ctrl Pts',(-72.5742546465813,22.6496814667712,28.1499999999958));
#2361=CARTESIAN_POINT('',(-72.5742546465813,22.6496814667713,28.1499999999958));
#2362=CARTESIAN_POINT('',(-72.5309248236522,22.5567603616354,28.4543117404795));
#2363=CARTESIAN_POINT('Origin',(-72.5523113530645,22.6026239327615,28.2707575402557));
#2364=CARTESIAN_POINT('',(-72.5742546465813,22.6496814667713,28.1499999999958));
#2365=CARTESIAN_POINT('Origin',(-72.4409981227085,21.6084420853898,28.1499999999962));
#2366=CARTESIAN_POINT('Ctrl Pts',(-72.2214278219875,21.8930418996882,30.5334885562756));
#2367=CARTESIAN_POINT('Ctrl Pts',(-72.2662458522486,21.9891544757466,30.2370412705971));
#2368=CARTESIAN_POINT('Ctrl Pts',(-72.3111070919148,22.0853597146736,29.9402726470015));
#2369=CARTESIAN_POINT('Ctrl Pts',(-72.3932892351535,22.2615998895913,29.3966390305404));
#2370=CARTESIAN_POINT('Ctrl Pts',(-72.4560445644414,22.3961791275481,28.9738207409496));
#2371=CARTESIAN_POINT('Ctrl Pts',(-72.5127178790849,22.5177154430094,28.5813666491245));
#2372=CARTESIAN_POINT('Ctrl Pts',(-72.5309248236522,22.5567603616354,28.4543117404795));
#2373=CARTESIAN_POINT('Ctrl Pts',(-72.3729465552069,22.1135966404993,30.5308415574447));
#2374=CARTESIAN_POINT('Ctrl Pts',(-72.4302812408653,22.1761482994491,30.2311850035631));
#2375=CARTESIAN_POINT('Ctrl Pts',(-72.4792053430326,22.2383774025224,29.9285145240245));
#2376=CARTESIAN_POINT('Ctrl Pts',(-72.5518145814962,22.3541945607547,29.3710395640595));
#2377=CARTESIAN_POINT('Ctrl Pts',(-72.5958640746342,22.4438726567127,28.9363973660795));
#2378=CARTESIAN_POINT('Ctrl Pts',(-72.6065850112164,22.5337790522875,28.5315651674571));
#2379=CARTESIAN_POINT('Ctrl Pts',(-72.5983720285179,22.5676529125476,28.4004363635374));
#2380=CARTESIAN_POINT('Ctrl Pts',(-72.7995127418942,22.3845220654045,30.5145137582897));
#2381=CARTESIAN_POINT('Ctrl Pts',(-72.8387893255342,22.3915925729918,30.203519307054));
#2382=CARTESIAN_POINT('Ctrl Pts',(-72.862055705136,22.4034420642069,29.8883284282061));
#2383=CARTESIAN_POINT('Ctrl Pts',(-72.8693190964087,22.4386657056665,29.3072253981285));
#2384=CARTESIAN_POINT('Ctrl Pts',(-72.8520455226678,22.4740739765064,28.8559336997464));
#2385=CARTESIAN_POINT('Ctrl Pts',(-72.7710388279952,22.5343573314542,28.4359682003713));
#2386=CARTESIAN_POINT('Ctrl Pts',(-72.7145971396371,22.5677514761728,28.300077156283));
#2387=CARTESIAN_POINT('Ctrl Pts',(-73.2849450813853,22.3182810744448,30.4864341480363));
#2388=CARTESIAN_POINT('Ctrl Pts',(-73.2809264674137,22.3199607513137,30.1590607852325));
#2389=CARTESIAN_POINT('Ctrl Pts',(-73.2605600347317,22.329484692344,29.8303203601168));
#2390=CARTESIAN_POINT('Ctrl Pts',(-73.1807655787225,22.3667109302064,29.2272424264935));
#2391=CARTESIAN_POINT('Ctrl Pts',(-73.0931786940577,22.4076276748339,28.7634703022382));
#2392=CARTESIAN_POINT('Ctrl Pts',(-72.9232221501325,22.4869581151685,28.3338042561192));
#2393=CARTESIAN_POINT('Ctrl Pts',(-72.8208056542327,22.5347128437776,28.1950225655901));
#2394=CARTESIAN_POINT('Ctrl Pts',(-73.4665139072284,22.233614140472,30.4744125796622));
#2395=CARTESIAN_POINT('Ctrl Pts',(-73.4483287540401,22.2420940166684,30.1400284206966));
#2396=CARTESIAN_POINT('Ctrl Pts',(-73.4130112370574,22.2585628453044,29.8054811267112));
#2397=CARTESIAN_POINT('Ctrl Pts',(-73.3022883826717,22.3101937602372,29.1929784727441));
#2398=CARTESIAN_POINT('Ctrl Pts',(-73.1890196968525,22.3630118158638,28.7238489586137));
#2399=CARTESIAN_POINT('Ctrl Pts',(-72.984571596221,22.4583475308835,28.2900217687387));
#2400=CARTESIAN_POINT('Ctrl Pts',(-72.8636163844492,22.5147498724264,28.1499999999961));
#2401=CARTESIAN_POINT('',(-72.3549921351826,22.1794701183219,29.6499995741637));
#2402=CARTESIAN_POINT('Ctrl Pts',(-72.3549916083944,22.1794703639673,29.6499995741637));
#2403=CARTESIAN_POINT('Ctrl Pts',(-72.3525754317472,22.1742888564263,29.6659751379058));
#2404=CARTESIAN_POINT('Ctrl Pts',(-72.3501592551,22.1691073488853,29.6819507016479));
#2405=CARTESIAN_POINT('Ctrl Pts',(-72.3477430784529,22.1639258413443,29.69792626539));
#2406=CARTESIAN_POINT('Ctrl Pts',(-72.5309248236521,22.5567603616353,28.4543117404799));
#2407=CARTESIAN_POINT('Ctrl Pts',(-72.502552172802,22.495915015534,28.6523067719057));
#2408=CARTESIAN_POINT('Ctrl Pts',(-72.472095591588,22.4305971867254,28.8622920667532));
#2409=CARTESIAN_POINT('Ctrl Pts',(-72.4261830688173,22.3321353334318,29.1740457325633));
#2410=CARTESIAN_POINT('Ctrl Pts',(-72.4121258181829,22.3019890024982,29.2688937753564));
#2411=CARTESIAN_POINT('Ctrl Pts',(-72.3837692664142,22.2411788279649,29.4589889802835));
#2412=CARTESIAN_POINT('Ctrl Pts',(-72.3694236848276,22.2104153202775,29.5545303409477));
#2413=CARTESIAN_POINT('Ctrl Pts',(-72.3549913547121,22.1794656939141,29.6499980218292));
#2414=CARTESIAN_POINT('Origin',(77.3110957362861,85.9143995881846,22.0500000000064));
#2415=CARTESIAN_POINT('',(71.4470546910961,79.8698185841906,33.0668469314714));
#2416=CARTESIAN_POINT('',(70.2072800315946,78.0341777200766,35.7259968224203));
#2417=CARTESIAN_POINT('Ctrl Pts',(71.447054691096,79.8698185841906,33.0668469314714));
#2418=CARTESIAN_POINT('Ctrl Pts',(71.1137517293301,79.7143968606335,33.5817097111437));
#2419=CARTESIAN_POINT('Ctrl Pts',(70.6188617847114,79.3234464975994,34.4409532338848));
#2420=CARTESIAN_POINT('Ctrl Pts',(70.2644212284505,78.589466946672,35.3249487912907));
#2421=CARTESIAN_POINT('Ctrl Pts',(70.2105731434605,78.1450502544403,35.6562189594749));
#2422=CARTESIAN_POINT('Ctrl Pts',(70.2072843268087,78.034322625932,35.7259056367148));
#2423=CARTESIAN_POINT('',(73.3879031876356,80.7748511014454,30.0687618062848));
#2424=CARTESIAN_POINT('',(50.2701616713803,69.9948711931707,65.7794095417318));
#2425=CARTESIAN_POINT('',(72.5426666641542,82.5874666755187,30.0687618062847));
#2426=CARTESIAN_POINT('',(72.5426666641542,82.5874666755186,30.0687618062847));
#2427=CARTESIAN_POINT('',(70.6018181676147,81.6824341582639,33.0668469314713));
#2428=CARTESIAN_POINT('',(49.4249251478988,71.807486767244,65.7794095417317));
#2429=CARTESIAN_POINT('',(68.3986661649941,81.9128441336776,35.725948625256));
#2430=CARTESIAN_POINT('Ctrl Pts',(68.3988619035164,81.9126871915123,35.7257931234454));
#2431=CARTESIAN_POINT('Ctrl Pts',(68.6239019628531,81.732293127779,35.5469882979052));
#2432=CARTESIAN_POINT('Ctrl Pts',(69.4420964884372,81.3647165690418,34.7263201929527));
#2433=CARTESIAN_POINT('Ctrl Pts',(70.1574142185934,81.475205193521,33.7533306377009));
#2434=CARTESIAN_POINT('Ctrl Pts',(70.6018181676146,81.6824341582639,33.0668469314713));
#2435=CARTESIAN_POINT('Origin',(3.2315643584917,49.1637909562699,137.78846827993));
#2436=CARTESIAN_POINT('Ctrl Pts',(70.6915504321396,77.3533369930952,30.6151004819622));
#2437=CARTESIAN_POINT('Ctrl Pts',(70.6403445815174,77.3294902619637,32.2314813119728));
#2438=CARTESIAN_POINT('Ctrl Pts',(70.5891386250395,77.3056435489352,33.847862138774));
#2439=CARTESIAN_POINT('Ctrl Pts',(70.537932561942,77.2817968541085,35.4642429623421));
#2440=CARTESIAN_POINT('Ctrl Pts',(70.5784997969114,77.6224024624987,30.6154937496305));
#2441=CARTESIAN_POINT('Ctrl Pts',(70.5273037938711,77.5985540435325,32.2318748669302));
#2442=CARTESIAN_POINT('Ctrl Pts',(70.4761070202766,77.5747054267575,33.8482559571069));
#2443=CARTESIAN_POINT('Ctrl Pts',(70.4249108472995,77.5508570356957,35.4646370691914));
#2444=CARTESIAN_POINT('Ctrl Pts',(70.6023083093616,78.1808205808728,30.6244952016927));
#2445=CARTESIAN_POINT('Ctrl Pts',(70.5511226180659,78.1569596268021,32.2408764703649));
#2446=CARTESIAN_POINT('Ctrl Pts',(70.4999370277051,78.1330987043908,33.8572577425354));
#2447=CARTESIAN_POINT('Ctrl Pts',(70.4487512101744,78.1092377230522,35.4736390066278));
#2448=CARTESIAN_POINT('Ctrl Pts',(70.9920713254271,78.5542823994783,30.6423557313844));
#2449=CARTESIAN_POINT('Ctrl Pts',(70.9408799773957,78.5304114095621,32.2587366920515));
#2450=CARTESIAN_POINT('Ctrl Pts',(70.8896885591308,78.5065406036397,33.8751176531377));
#2451=CARTESIAN_POINT('Ctrl Pts',(70.8384970599153,78.4826695429158,35.4914986079171));
#2452=CARTESIAN_POINT('Ctrl Pts',(71.1903328433615,78.6467293014703,30.6500005529636));
#2453=CARTESIAN_POINT('Ctrl Pts',(71.1391378645359,78.6228566907902,32.2663813829802));
#2454=CARTESIAN_POINT('Ctrl Pts',(71.087942802445,78.5989840412672,33.882762209786));
#2455=CARTESIAN_POINT('Ctrl Pts',(71.0367476565421,78.5751113526777,35.4991430333602));
#2456=CARTESIAN_POINT('',(71.1903185029039,78.6467226145484,30.6500000000038));
#2457=CARTESIAN_POINT('Origin',(71.6129367646446,77.7404148275118,30.6500000000039));
#2458=CARTESIAN_POINT('',(71.1321799713097,78.6196121720323,32.4856087377524));
#2459=CARTESIAN_POINT('',(71.1903185029039,78.6467226145484,30.6500000000037));
#2460=CARTESIAN_POINT('',(70.5379297023072,77.2818129739038,35.4641397138575));
#2461=CARTESIAN_POINT('Ctrl Pts',(70.5379297023072,77.2818129739038,35.4641397138575));
#2462=CARTESIAN_POINT('Ctrl Pts',(70.4975499297783,77.3790532483678,35.4520010969282));
#2463=CARTESIAN_POINT('Ctrl Pts',(70.4546305905959,77.5829794444627,35.3244237703775));
#2464=CARTESIAN_POINT('Ctrl Pts',(70.4913234964796,77.9371389048881,34.8308691315754));
#2465=CARTESIAN_POINT('Ctrl Pts',(70.6958067379819,78.3360382955606,33.8760063306236));
#2466=CARTESIAN_POINT('Ctrl Pts',(70.9571816246667,78.5380091028282,33.0065756838196));
#2467=CARTESIAN_POINT('Ctrl Pts',(71.1321799713097,78.6196121720323,32.4856087377525));
#2468=CARTESIAN_POINT('',(70.5379297023072,77.2818129739038,35.4641397138575));
#2469=CARTESIAN_POINT('Origin',(-17.8748197985803,37.114966549936,77.7797598188766));
#2470=CARTESIAN_POINT('',(72.3204846091483,79.1737277248774,30.6500000000039));
#2471=CARTESIAN_POINT('',(28.3461572613849,58.6681621204005,30.6500000000016));
#2472=CARTESIAN_POINT('',(49.9552869515939,68.7446647810124,65.1981713480128));
#2473=CARTESIAN_POINT('Ctrl Pts',(67.8836808478078,82.5363374037857,36.0104784108736));
#2474=CARTESIAN_POINT('Ctrl Pts',(67.9803613891382,82.3492809373452,35.998482022598));
#2475=CARTESIAN_POINT('Ctrl Pts',(68.3669698968232,81.8548126968418,35.8005010327312));
#2476=CARTESIAN_POINT('Ctrl Pts',(69.3941289424005,81.3573074584357,34.7915666132735));
#2477=CARTESIAN_POINT('Ctrl Pts',(70.1574142185934,81.475205193521,33.7533306377009));
#2478=CARTESIAN_POINT('Ctrl Pts',(70.6018181676146,81.6824341582639,33.0668469314713));
#2479=CARTESIAN_POINT('Ctrl Pts',(67.9390804637223,82.5707860122019,35.9198036108391));
#2480=CARTESIAN_POINT('Ctrl Pts',(68.0266175864216,82.4029069893562,35.9080667507719));
#2481=CARTESIAN_POINT('Ctrl Pts',(68.3839311178667,81.9631664853135,35.7138445765343));
#2482=CARTESIAN_POINT('Ctrl Pts',(69.3506889112476,81.555984399346,34.7286731152661));
#2483=CARTESIAN_POINT('Ctrl Pts',(70.0661974707981,81.7210915920114,33.7209636738381));
#2484=CARTESIAN_POINT('Ctrl Pts',(70.4753710793901,81.9536008140397,33.0668469314713));
#2485=CARTESIAN_POINT('Ctrl Pts',(68.0116063123292,82.6196789458546,35.7419249818536));
#2486=CARTESIAN_POINT('Ctrl Pts',(68.0826251603288,82.4851041464773,35.7302334333569));
#2487=CARTESIAN_POINT('Ctrl Pts',(68.3812318711012,82.1385110385523,35.5370872405731));
#2488=CARTESIAN_POINT('Ctrl Pts',(69.195823335523,81.8671151230911,34.5569964382585));
#2489=CARTESIAN_POINT('Ctrl Pts',(69.7724736973718,82.0890562982415,33.5602315562196));
#2490=CARTESIAN_POINT('Ctrl Pts',(70.0712089787659,82.3364600405209,32.9207812470185));
#2491=CARTESIAN_POINT('Ctrl Pts',(68.0345016311826,82.6439665870042,35.547730824626));
#2492=CARTESIAN_POINT('Ctrl Pts',(68.0895629450852,82.5389540948442,35.5357305012611));
#2493=CARTESIAN_POINT('Ctrl Pts',(68.3176913619528,82.2661134749465,35.3376568685924));
#2494=CARTESIAN_POINT('Ctrl Pts',(68.9338614540358,82.0321019171697,34.329239988019));
#2495=CARTESIAN_POINT('Ctrl Pts',(69.3723480889196,82.1639522973916,33.2946784164279));
#2496=CARTESIAN_POINT('Ctrl Pts',(69.6071999624069,82.3220139911976,32.6160382834217));
#2497=CARTESIAN_POINT('Ctrl Pts',(68.0349165726437,82.6495419525935,35.464139713857));
#2498=CARTESIAN_POINT('Ctrl Pts',(68.0834513270803,82.556104408646,35.4520010969278));
#2499=CARTESIAN_POINT('Ctrl Pts',(68.2799652212196,82.3103669682436,35.2516728529393));
#2500=CARTESIAN_POINT('Ctrl Pts',(68.8099014432943,82.0692416031803,34.230776557549));
#2501=CARTESIAN_POINT('Ctrl Pts',(69.2083757954893,82.1360392279067,33.1802313325087));
#2502=CARTESIAN_POINT('Ctrl Pts',(69.4417069243469,82.2448433201789,32.4856087377522));
#2503=CARTESIAN_POINT('Ctrl Pts',(68.3985217832445,81.9129598982402,35.7260633273761));
#2504=CARTESIAN_POINT('Ctrl Pts',(68.3286017206546,82.0521087790071,35.7319535543259));
#2505=CARTESIAN_POINT('Ctrl Pts',(68.2618361596791,82.1857064684681,35.7141304929084));
#2506=CARTESIAN_POINT('Ctrl Pts',(68.170337714969,82.3704200676643,35.6544519430799));
#2507=CARTESIAN_POINT('Ctrl Pts',(68.1389326482343,82.4341945171152,35.6260316433826));
#2508=CARTESIAN_POINT('Ctrl Pts',(68.0827176789703,82.5495465064909,35.5549819203107));
#2509=CARTESIAN_POINT('Ctrl Pts',(68.057993906957,82.6008360533103,35.5143524120827));
#2510=CARTESIAN_POINT('Ctrl Pts',(68.0356361745373,82.6480225003735,35.4657157184951));
#2511=CARTESIAN_POINT('Ctrl Pts',(68.0352759724983,82.6487829531917,35.4649286096953));
#2512=CARTESIAN_POINT('Ctrl Pts',(68.0349165726437,82.6495419525935,35.4641397138572));
#2513=CARTESIAN_POINT('Origin',(69.8643251860876,81.3385355331422,32.4856087377522));
#2514=CARTESIAN_POINT('Origin',(48.6874321663718,71.4635881421223,65.1981713480126));
#2515=CARTESIAN_POINT('Origin',(71.0526298239262,81.8926510859874,30.6500000000036));
#2516=CARTESIAN_POINT('Origin',(26.2330659526814,63.1997010555838,30.6500000000012));
#2517=CARTESIAN_POINT('Origin',(69.0772271942004,83.1782615497317,30.6500000000034));
#2518=CARTESIAN_POINT('Origin',(70.2073933004448,83.7052666600606,30.6500000000035));
#2519=CARTESIAN_POINT('Origin',(69.0772271942004,83.1782615497317,30.6500000000034));
#2520=CARTESIAN_POINT('Origin',(71.6129367646446,77.7404148275118,30.6500000000039));
#2521=CARTESIAN_POINT('Origin',(71.6129367646446,77.7404148275118,30.6500000000039));
#2522=CARTESIAN_POINT('Origin',(28.7687755231256,57.7618543333639,30.6500000000016));
#2523=CARTESIAN_POINT('Origin',(72.743102870889,78.2674199378408,30.6500000000039));
#2524=CARTESIAN_POINT('Ctrl Pts',(71.447054691096,79.8698185841906,33.0668469314714));
#2525=CARTESIAN_POINT('Ctrl Pts',(71.1137517293301,79.7143968606335,33.5817097111437));
#2526=CARTESIAN_POINT('Ctrl Pts',(70.6188617847114,79.3234464975994,34.4409532338848));
#2527=CARTESIAN_POINT('Ctrl Pts',(70.2404927253409,78.5399155292155,35.3846278829484));
#2528=CARTESIAN_POINT('Ctrl Pts',(70.1829222819353,77.8389714357469,35.8723995246775));
#2529=CARTESIAN_POINT('Ctrl Pts',(70.2728490240894,77.4330253390098,35.9984820225984));
#2530=CARTESIAN_POINT('Ctrl Pts',(70.3539975366907,77.2387261686261,36.010478410874));
#2531=CARTESIAN_POINT('Ctrl Pts',(71.5735017793206,79.5986519284149,33.0668469314715));
#2532=CARTESIAN_POINT('Ctrl Pts',(71.2426586868288,79.4756585868585,33.5574344882465));
#2533=CARTESIAN_POINT('Ctrl Pts',(70.7450317705716,79.1407874607035,34.3880618048307));
#2534=CARTESIAN_POINT('Ctrl Pts',(70.3483782083042,78.4370961408087,35.307567202708));
#2535=CARTESIAN_POINT('Ctrl Pts',(70.2691787883465,77.8016472000977,35.7844878400997));
#2536=CARTESIAN_POINT('Ctrl Pts',(70.3436618737238,77.4339894801096,35.9080667507723));
#2537=CARTESIAN_POINT('Ctrl Pts',(70.4159968884323,77.2590215978875,35.9198036108395));
#2538=CARTESIAN_POINT('Ctrl Pts',(71.6069992605988,79.0429482184958,32.920781568757));
#2539=CARTESIAN_POINT('Ctrl Pts',(71.3208400610216,78.9905858868847,33.4003693006577));
#2540=CARTESIAN_POINT('Ctrl Pts',(70.868643019773,78.7757171416382,34.2196693934321));
#2541=CARTESIAN_POINT('Ctrl Pts',(70.4865590216295,78.2328050618223,35.1328929920476));
#2542=CARTESIAN_POINT('Ctrl Pts',(70.3906442341186,77.7221561920363,35.6073697877421));
#2543=CARTESIAN_POINT('Ctrl Pts',(70.4426295397729,77.4240584637535,35.7302334386891));
#2544=CARTESIAN_POINT('Ctrl Pts',(70.5000697814716,77.2831518562704,35.7419249871858));
#2545=CARTESIAN_POINT('Ctrl Pts',(71.2976730093697,78.696782843051,32.616038283422));
#2546=CARTESIAN_POINT('Ctrl Pts',(71.0936413919202,78.6380526873288,33.1250183831765));
#2547=CARTESIAN_POINT('Ctrl Pts',(70.7733583268087,78.4519107077063,33.979669050708));
#2548=CARTESIAN_POINT('Ctrl Pts',(70.5056065207066,78.0230198452333,34.9219450626273));
#2549=CARTESIAN_POINT('Ctrl Pts',(70.4446485255306,77.6260070181654,35.4096270978442));
#2550=CARTESIAN_POINT('Ctrl Pts',(70.4883404995214,77.394759028593,35.5357305012615));
#2551=CARTESIAN_POINT('Ctrl Pts',(70.5333920052492,77.2850788862236,35.5477308246264));
#2552=CARTESIAN_POINT('Ctrl Pts',(71.1321799713097,78.6196121720323,32.4856087377525));
#2553=CARTESIAN_POINT('Ctrl Pts',(70.9571816246667,78.5380091028282,33.0065756838196));
#2554=CARTESIAN_POINT('Ctrl Pts',(70.6958067379819,78.3360382955606,33.8760063306236));
#2555=CARTESIAN_POINT('Ctrl Pts',(70.4913234964796,77.9371389048881,34.8308691315754));
#2556=CARTESIAN_POINT('Ctrl Pts',(70.4546305905959,77.5829794444627,35.3244237703775));
#2557=CARTESIAN_POINT('Ctrl Pts',(70.4975499297783,77.3790532483678,35.4520010969282));
#2558=CARTESIAN_POINT('Ctrl Pts',(70.5379297023072,77.2818129739038,35.4641397138575));
#2559=CARTESIAN_POINT('Ctrl Pts',(70.5379297023073,77.2818129739036,35.4641397138577));
#2560=CARTESIAN_POINT('Ctrl Pts',(70.5375719404747,77.2825939806196,35.4649251844713));
#2561=CARTESIAN_POINT('Ctrl Pts',(70.5372135995525,77.2833764891751,35.4657088772002));
#2562=CARTESIAN_POINT('Ctrl Pts',(70.5151702352234,77.3315270876821,35.5137309398675));
#2563=CARTESIAN_POINT('Ctrl Pts',(70.4915654763897,77.3839527868379,35.5540296608279));
#2564=CARTESIAN_POINT('Ctrl Pts',(70.4393464773197,77.5011835523757,35.6244696406129));
#2565=CARTESIAN_POINT('Ctrl Pts',(70.410848818061,77.5658303735575,35.6529035005281));
#2566=CARTESIAN_POINT('Ctrl Pts',(70.3308307683618,77.7484839114083,35.7115200485383));
#2567=CARTESIAN_POINT('Ctrl Pts',(70.2717230809229,77.8846013463379,35.7322451830994));
#2568=CARTESIAN_POINT('Ctrl Pts',(70.2072774799385,78.0340916359173,35.7260509930732));
#2569=CARTESIAN_POINT('Origin',(70.709561709569,79.525919959069,32.4856087377524));
#2570=CARTESIAN_POINT('Origin',(49.5326686898532,69.650972568049,65.1981713480127));
#2571=CARTESIAN_POINT('Origin',(71.8978663474076,80.0800355119141,30.6500000000038));
#2572=CARTESIAN_POINT('Origin',(73.2801596456812,82.9313653006403,30.6500000000037));
#2573=CARTESIAN_POINT('Origin',(74.1253961691626,81.118749726567,30.6500000000039));
#2574=CARTESIAN_POINT('Origin',(73.2801596456812,82.9313653006403,30.6500000000037));
#2575=CARTESIAN_POINT('Ctrl Pts',(74.1241604385215,81.1220514536595,29.6500000400493));
#2576=CARTESIAN_POINT('Ctrl Pts',(74.3152712715494,80.7145999062685,29.6500000420003));
#2577=CARTESIAN_POINT('Ctrl Pts',(74.3522369346967,79.5712220734676,29.6499991715121));
#2578=CARTESIAN_POINT('Ctrl Pts',(73.4077465877388,78.5756567497472,29.6499979765918));
#2579=CARTESIAN_POINT('Ctrl Pts',(72.7393822122774,78.2651789030541,29.6500001265317));
#2580=CARTESIAN_POINT('Ctrl Pts',(73.9601484351871,81.0451395668585,29.6499480992263));
#2581=CARTESIAN_POINT('Ctrl Pts',(74.1300309320701,80.6830861463793,29.6499468505535));
#2582=CARTESIAN_POINT('Ctrl Pts',(74.139474032734,79.6549623154365,29.650503972426));
#2583=CARTESIAN_POINT('Ctrl Pts',(73.2292788835049,78.7856211960778,29.6512546684524));
#2584=CARTESIAN_POINT('Ctrl Pts',(72.6131745792339,78.536849866072,29.6498440677708));
#2585=CARTESIAN_POINT('Ctrl Pts',(73.673095853386,80.9105297276718,29.7384179723586));
#2586=CARTESIAN_POINT('Ctrl Pts',(73.8058626065873,80.6278493220463,29.7383649562915));
#2587=CARTESIAN_POINT('Ctrl Pts',(73.7668833604102,79.802473724437,29.7619920942984));
#2588=CARTESIAN_POINT('Ctrl Pts',(72.9187736221916,79.1542669174607,29.8423501240268));
#2589=CARTESIAN_POINT('Ctrl Pts',(72.3943913870616,79.0077831657198,29.9019368775641));
#2590=CARTESIAN_POINT('Ctrl Pts',(73.4578639068842,80.8095988049995,29.9590369467455));
#2591=CARTESIAN_POINT('Ctrl Pts',(73.5627276405149,80.5864607619445,29.9588581364492));
#2592=CARTESIAN_POINT('Ctrl Pts',(73.5089745796352,79.9246875425918,30.0385642511868));
#2593=CARTESIAN_POINT('Ctrl Pts',(72.7806608211896,79.3452062598364,30.2782429891399));
#2594=CARTESIAN_POINT('Ctrl Pts',(72.3174992500552,79.1733002746123,30.4283232344596));
#2595=CARTESIAN_POINT('Ctrl Pts',(73.3862803937926,80.7760307188153,30.0701225974933));
#2596=CARTESIAN_POINT('Ctrl Pts',(73.4818600095019,80.572654307221,30.069883315738));
#2597=CARTESIAN_POINT('Ctrl Pts',(73.431521309036,79.9696735901585,30.1765551629586));
#2598=CARTESIAN_POINT('Ctrl Pts',(72.7646143554621,79.3807392958483,30.4792287370653));
#2599=CARTESIAN_POINT('Ctrl Pts',(72.3178686917292,79.1725022104817,30.6537829279099));
#2600=CARTESIAN_POINT('Ctrl Pts',(70.1992184416988,83.7041502842317,29.650003341358));
#2601=CARTESIAN_POINT('Ctrl Pts',(70.7013083727574,83.9397046363874,29.6499942345269));
#2602=CARTESIAN_POINT('Ctrl Pts',(72.0310526590106,84.155149746243,29.6499911453312));
#2603=CARTESIAN_POINT('Ctrl Pts',(73.0324486392096,83.4720483368054,29.6500011695592));
#2604=CARTESIAN_POINT('Ctrl Pts',(73.2842020337991,82.926173527898,29.6500011286703));
#2605=CARTESIAN_POINT('Ctrl Pts',(70.3268842585228,83.4322312985369,29.6491998189701));
#2606=CARTESIAN_POINT('Ctrl Pts',(70.7679846849337,83.6674327792149,29.6503802071821));
#2607=CARTESIAN_POINT('Ctrl Pts',(71.972452018463,83.9252030810904,29.6508925733247));
#2608=CARTESIAN_POINT('Ctrl Pts',(72.8958174236238,83.3351635143036,29.6497199543978));
#2609=CARTESIAN_POINT('Ctrl Pts',(73.1193582441238,82.850094770602,29.6497247368876));
#2610=CARTESIAN_POINT('Ctrl Pts',(70.5484510275501,82.9602860284193,29.901923017028));
#2611=CARTESIAN_POINT('Ctrl Pts',(70.8858456369314,83.1919904388051,29.8570969592508));
#2612=CARTESIAN_POINT('Ctrl Pts',(71.8713405478879,83.5208035915131,29.7700659126436));
#2613=CARTESIAN_POINT('Ctrl Pts',(72.6564386647058,83.0955106078518,29.7381365832379));
#2614=CARTESIAN_POINT('Ctrl Pts',(72.8306192991156,82.716834434396,29.7382672256779));
#2615=CARTESIAN_POINT('Ctrl Pts',(70.6259170511135,82.7952911617296,30.4305694535389));
#2616=CARTESIAN_POINT('Ctrl Pts',(70.9485847471029,82.9791758972234,30.3174753492334));
#2617=CARTESIAN_POINT('Ctrl Pts',(71.8269400784,83.2385957472109,30.0687699234286));
#2618=CARTESIAN_POINT('Ctrl Pts',(72.4770015603916,82.9158044008421,29.9592279955373));
#2619=CARTESIAN_POINT('Ctrl Pts',(72.6142954989993,82.6169966065797,29.959675991366));
#2620=CARTESIAN_POINT('Ctrl Pts',(70.6252303625041,82.7967484909648,30.6569004975674));
#2621=CARTESIAN_POINT('Ctrl Pts',(70.9611535313324,82.9534802804329,30.5254421222555));
#2622=CARTESIAN_POINT('Ctrl Pts',(71.8234723285501,83.1525147773843,30.2177768789228));
#2623=CARTESIAN_POINT('Ctrl Pts',(72.4173066100601,82.8560967351152,30.0706442447604));
#2624=CARTESIAN_POINT('Ctrl Pts',(72.5424088292113,82.5838189500647,30.0712458663998));
#2625=CARTESIAN_POINT('Origin',(65.8064630787822,87.1776698830934,28.150000000003));
#2626=CARTESIAN_POINT('',(72.2146094386002,73.435393467137,30.557815611123));
#2627=CARTESIAN_POINT('',(72.5743713629055,72.6641484550956,28.924959993984));
#2628=CARTESIAN_POINT('Ctrl Pts',(72.2147114894456,73.4351368180812,30.5575341950853));
#2629=CARTESIAN_POINT('Ctrl Pts',(72.2465729749885,73.3668096418366,30.4344487921862));
#2630=CARTESIAN_POINT('Ctrl Pts',(72.3392951514649,73.1679662926983,30.2238858552128));
#2631=CARTESIAN_POINT('Ctrl Pts',(72.4695210932295,72.8886958593544,29.7798163926475));
#2632=CARTESIAN_POINT('Ctrl Pts',(72.5202485109727,72.7799105609446,29.5743253402662));
#2633=CARTESIAN_POINT('Ctrl Pts',(72.5653516489362,72.6831865694451,29.1949199260814));
#2634=CARTESIAN_POINT('Ctrl Pts',(72.5742421829753,72.6641207576713,29.0598940242301));
#2635=CARTESIAN_POINT('Ctrl Pts',(72.5742546465821,72.6640940293802,28.9250352441775));
#2636=CARTESIAN_POINT('',(72.354996988459,73.1342935945998,29.6500000000041));
#2637=CARTESIAN_POINT('Ctrl Pts',(72.354996988459,73.1342935945998,29.6500000000041));
#2638=CARTESIAN_POINT('Ctrl Pts',(72.2848397465523,73.2847462853925,30.1140526103661));
#2639=CARTESIAN_POINT('Ctrl Pts',(72.2147114894455,73.4351368180811,30.5575341950853));
#2640=CARTESIAN_POINT('',(72.5742546465821,72.6640940293802,28.1500000000042));
#2641=CARTESIAN_POINT('Ctrl Pts',(72.5742546465821,72.6640940293803,28.1500000000042));
#2642=CARTESIAN_POINT('Ctrl Pts',(72.464588400209,72.8992740536736,28.9251114594388));
#2643=CARTESIAN_POINT('Ctrl Pts',(72.354996988459,73.1342935945998,29.6500000000041));
#2644=CARTESIAN_POINT('',(72.5742546465821,72.6640940293802,28.1500000000042));
#2645=CARTESIAN_POINT('Origin',(72.5742546465821,72.6640940293802,28.1500000000042));
#2646=CARTESIAN_POINT('',(80.731024729912,76.4676583850465,28.6500000000046));
#2647=CARTESIAN_POINT('',(80.731024729912,76.4676583850465,28.1500000000046));
#2648=CARTESIAN_POINT('',(80.731024729912,76.4676583850465,28.1500000000046));
#2649=CARTESIAN_POINT('',(73.4944834645709,73.0932037744633,28.6500000000042));
#2650=CARTESIAN_POINT('',(74.8400241141737,73.720639683732,28.6500000000043));
#2651=CARTESIAN_POINT('Ctrl Pts',(72.5744880792288,72.664202880811,28.9248847437904));
#2652=CARTESIAN_POINT('Ctrl Pts',(72.6227111609947,72.6866896731383,28.8937992856344));
#2653=CARTESIAN_POINT('Ctrl Pts',(72.9077946463318,72.8196262855645,28.7288586241777));
#2654=CARTESIAN_POINT('Ctrl Pts',(73.2287878795028,72.9693078884081,28.6500000000042));
#2655=CARTESIAN_POINT('Ctrl Pts',(73.4944834645709,73.0932037744633,28.6500000000042));
#2656=CARTESIAN_POINT('',(81.6373325169486,76.8902766467872,28.1500000000046));
#2657=CARTESIAN_POINT('Origin',(4.08562073062058E-13,47.6568877480757,28.15));
#2658=CARTESIAN_POINT('',(75.2921592108894,90.4975447134638,28.1500000000035));
#2659=CARTESIAN_POINT('',(73.963233162112,90.9812342387597,28.1500000000034));
#2660=CARTESIAN_POINT('Origin',(74.3858514238527,90.0749264517231,28.1500000000035));
#2661=CARTESIAN_POINT('',(81.214714255208,77.7965844338238,28.1500000000046));
#2662=CARTESIAN_POINT('',(74.8695409491487,91.4038525005004,28.1500000000035));
#2663=CARTESIAN_POINT('Origin',(80.3084064681713,77.3739661720831,28.1500000000045));
#2664=CARTESIAN_POINT('Origin',(4.08562073062058E-13,47.6568877480757,28.15));
#2665=CARTESIAN_POINT('',(-32.4409628855329,117.226757164096,28.1499999999943));
#2666=CARTESIAN_POINT('Origin',(4.08562073062058E-13,47.6568877480757,28.15));
#2667=CARTESIAN_POINT('',(65.8064630787822,87.1776698830934,28.150000000003));
#2668=CARTESIAN_POINT('Origin',(4.08562073062058E-13,47.6568877480757,28.15));
#2669=CARTESIAN_POINT('',(66.09582481665,87.3126014774382,28.1500000000033));
#2670=CARTESIAN_POINT('',(65.8064630787822,87.1776698830934,28.150000000003));
#2671=CARTESIAN_POINT('',(65.8064630787822,87.1776698830934,28.150000000003));
#2672=CARTESIAN_POINT('Origin',(81.6373325169486,76.8902766467872,28.1500000000046));
#2673=CARTESIAN_POINT('',(75.2921592108893,90.4975447134638,28.6500000000035));
#2674=CARTESIAN_POINT('',(75.2921592108894,90.4975447134638,28.1500000000035));
#2675=CARTESIAN_POINT('',(81.2147142552079,77.7965844338239,28.6500000000046));
#2676=CARTESIAN_POINT('',(79.9453846249986,80.5186706102155,28.6500000000044));
#2677=CARTESIAN_POINT('',(81.214714255208,77.7965844338238,28.1500000000046));
#2678=CARTESIAN_POINT('Ctrl Pts',(73.0718652028301,73.9995115615,29.6500000000042));
#2679=CARTESIAN_POINT('Ctrl Pts',(72.9435018081758,73.9251243368085,29.6500000000041));
#2680=CARTESIAN_POINT('Ctrl Pts',(72.6872976069255,73.7762998438372,29.7151643328051));
#2681=CARTESIAN_POINT('Ctrl Pts',(72.3220907496876,73.563182930731,30.0349340324667));
#2682=CARTESIAN_POINT('Ctrl Pts',(72.2004501640489,73.4918676714952,30.3953625807618));
#2683=CARTESIAN_POINT('Ctrl Pts',(72.1937124192328,73.4879211624751,30.6151005033017));
#2684=CARTESIAN_POINT('Ctrl Pts',(73.1983122910546,73.7283449057242,29.6500000000042));
#2685=CARTESIAN_POINT('Ctrl Pts',(73.0693047240746,73.6564385421188,29.645939406144));
#2686=CARTESIAN_POINT('Ctrl Pts',(72.8076943787667,73.5108588605941,29.7039426419499));
#2687=CARTESIAN_POINT('Ctrl Pts',(72.4268799614394,73.2994204060354,30.018931839456));
#2688=CARTESIAN_POINT('Ctrl Pts',(72.2957416978645,73.2268060420966,30.3892424542577));
#2689=CARTESIAN_POINT('Ctrl Pts',(72.2885917798707,73.2228427926363,30.6141873465074));
#2690=CARTESIAN_POINT('Ctrl Pts',(73.4171431310958,73.2590606548351,29.3987018425755));
#2691=CARTESIAN_POINT('Ctrl Pts',(73.2513570006821,73.1782142849672,29.3924405278182));
#2692=CARTESIAN_POINT('Ctrl Pts',(72.9152677439545,73.0144647761203,29.4617129933451));
#2693=CARTESIAN_POINT('Ctrl Pts',(72.4225337533269,72.774722575815,29.8564423474724));
#2694=CARTESIAN_POINT('Ctrl Pts',(72.254542711279,72.693105615237,30.3207590659929));
#2695=CARTESIAN_POINT('Ctrl Pts',(72.2452656125563,72.6885963201773,30.6048916936113));
#2696=CARTESIAN_POINT('Ctrl Pts',(73.4944834645708,73.0932037744633,28.8743994752606));
#2697=CARTESIAN_POINT('Ctrl Pts',(73.258281429034,72.9830984239129,28.8725344888546));
#2698=CARTESIAN_POINT('Ctrl Pts',(72.7852406020163,72.7625161607718,28.9845334204929));
#2699=CARTESIAN_POINT('Ctrl Pts',(72.106404201645,72.4460629127403,29.5507827220001));
#2700=CARTESIAN_POINT('Ctrl Pts',(71.8792034369387,72.3399847014262,30.1946515144112));
#2701=CARTESIAN_POINT('Ctrl Pts',(71.8666184827158,72.3341178669821,30.5876021834052));
#2702=CARTESIAN_POINT('Ctrl Pts',(73.4944834645709,73.0932037744633,28.6500000000042));
#2703=CARTESIAN_POINT('Ctrl Pts',(73.2287878795028,72.9693078884081,28.6500000000042));
#2704=CARTESIAN_POINT('Ctrl Pts',(72.6982863625809,72.7219309684045,28.7803286656061));
#2705=CARTESIAN_POINT('Ctrl Pts',(71.9415540055301,72.3690608751381,29.4198680649293));
#2706=CARTESIAN_POINT('Ctrl Pts',(71.6893279440805,72.251445931098,30.1407251615195));
#2707=CARTESIAN_POINT('Ctrl Pts',(71.6753589803244,72.244932096322,30.5802010065993));
#2708=CARTESIAN_POINT('Origin',(73.0718652028302,73.9995115614999,28.6500000000041));
#2709=CARTESIAN_POINT('Ctrl Pts',(72.2145073877549,73.4356501161928,30.5580970271607));
#2710=CARTESIAN_POINT('Ctrl Pts',(72.2110481587806,73.4443497452437,30.5676355699605));
#2711=CARTESIAN_POINT('Ctrl Pts',(72.2075863961847,73.4530540765431,30.5771481976689));
#2712=CARTESIAN_POINT('Ctrl Pts',(72.2010361184097,73.4695196046359,30.595099207095));
#2713=CARTESIAN_POINT('Ctrl Pts',(72.1979568765218,73.4772580136834,30.6035176581179));
#2714=CARTESIAN_POINT('Ctrl Pts',(72.1944841470673,73.4859824838361,30.6129950716402));
#2715=CARTESIAN_POINT('Ctrl Pts',(72.1940983208943,73.4869517483905,30.6140477956075));
#2716=CARTESIAN_POINT('Ctrl Pts',(72.1937124192328,73.4879211624751,30.6151005033016));
#2717=CARTESIAN_POINT('Origin',(74.417405852433,74.6269474707686,28.6500000000042));
#2718=CARTESIAN_POINT('Origin',(80.3084064681713,77.3739661720832,28.6500000000045));
#2719=CARTESIAN_POINT('Origin',(79.039076837962,80.0960523484748,28.6500000000043));
#2720=CARTESIAN_POINT('Origin',(74.3858514238527,90.0749264517231,28.6500000000035));
#2721=CARTESIAN_POINT('Origin',(80.3084064681713,77.3739661720832,28.6500000000045));
#2722=CARTESIAN_POINT('Origin',(73.0263897432977,89.440999059112,28.6500000000034));
#2723=CARTESIAN_POINT('',(66.7266918967709,87.6067796281765,28.650000000003));
#2724=CARTESIAN_POINT('Origin',(67.1493101585116,86.7004718411399,28.6500000000031));
#2725=CARTESIAN_POINT('',(73.963233162112,90.9812342387598,28.6500000000034));
#2726=CARTESIAN_POINT('Origin',(74.3858514238527,90.0749264517231,28.6500000000035));
#2727=CARTESIAN_POINT('',(72.603771481557,90.3473068461487,28.6500000000033));
#2728=CARTESIAN_POINT('Origin',(74.3858514238527,90.0749264517231,28.1500000000035));
#2729=CARTESIAN_POINT('',(73.963233162112,90.9812342387597,28.1500000000034));
#2730=CARTESIAN_POINT('Origin',(74.3858514238527,90.0749264517231,28.6500000000035));
#2731=CARTESIAN_POINT('Origin',(74.3858514238527,90.0749264517231,28.6500000000035));
#2732=CARTESIAN_POINT('Origin',(80.3084064681713,77.3739661720831,28.1500000000045));
#2733=CARTESIAN_POINT('Origin',(80.3084064681713,77.3739661720832,28.6500000000045));
#2734=CARTESIAN_POINT('Origin',(80.3084064681713,77.3739661720832,28.6500000000045));
#2735=CARTESIAN_POINT('Origin',(65.8064630787822,87.1776698830934,28.150000000003));
#2736=CARTESIAN_POINT('',(66.0329878303926,86.691885985598,29.6980132689187));
#2737=CARTESIAN_POINT('',(66.1593328601907,86.4212097197243,30.5335042285799));
#2738=CARTESIAN_POINT('Ctrl Pts',(66.0329878303926,86.691885985598,29.6980132689187));
#2739=CARTESIAN_POINT('Ctrl Pts',(66.0527650223816,86.6494736605093,29.828839610233));
#2740=CARTESIAN_POINT('Ctrl Pts',(66.0726087708464,86.6069186045977,29.960108189153));
#2741=CARTESIAN_POINT('Ctrl Pts',(66.1147965273602,86.5164466687932,30.2391798825049));
#2742=CARTESIAN_POINT('Ctrl Pts',(66.137016394146,86.4687960106981,30.38616121011));
#2743=CARTESIAN_POINT('Ctrl Pts',(66.1592809957036,86.4210494185755,30.533429636797));
#2744=CARTESIAN_POINT('',(66.1661727313263,86.406397016853,30.5583065321549));
#2745=CARTESIAN_POINT('Ctrl Pts',(66.166127561077,86.4063669117504,30.5583014236737));
#2746=CARTESIAN_POINT('Ctrl Pts',(66.0995707340335,86.5490984879524,30.1374218158415));
#2747=CARTESIAN_POINT('Ctrl Pts',(66.0329878303921,86.6918859855989,29.6980132689099));
#2748=CARTESIAN_POINT('Ctrl Pts',(66.1593925795153,86.4211013135522,30.5335034701595));
#2749=CARTESIAN_POINT('Ctrl Pts',(66.1618968850803,86.4156661430678,30.5421364564837));
#2750=CARTESIAN_POINT('Ctrl Pts',(66.1641549419355,86.4107691235382,30.5503827151494));
#2751=CARTESIAN_POINT('Ctrl Pts',(66.1661727313263,86.406397016853,30.5583065321549));
#2752=CARTESIAN_POINT('Ctrl Pts',(66.7266918967709,87.6067796281765,28.650000000003));
#2753=CARTESIAN_POINT('Ctrl Pts',(66.3281475855391,87.420935363735,28.650000000003));
#2754=CARTESIAN_POINT('Ctrl Pts',(65.396625977096,86.9865597039812,28.9973222216648));
#2755=CARTESIAN_POINT('Ctrl Pts',(64.9261926630777,86.7671930470033,29.9942342971384));
#2756=CARTESIAN_POINT('Ctrl Pts',(64.9075674125244,86.7585079500353,30.5802010065981));
#2757=CARTESIAN_POINT('Ctrl Pts',(66.7266918967709,87.6067796281765,28.9491993003449));
#2758=CARTESIAN_POINT('Ctrl Pts',(66.3876062464228,87.4484903170064,28.9453551681619));
#2759=CARTESIAN_POINT('Ctrl Pts',(65.5883261258778,87.0756594636441,29.2325384970892));
#2760=CARTESIAN_POINT('Ctrl Pts',(65.1787317689303,86.8849611046856,30.0872340908192));
#2761=CARTESIAN_POINT('Ctrl Pts',(65.1625800823796,86.8774223109153,30.5900692423393));
#2762=CARTESIAN_POINT('Ctrl Pts',(66.8328959232855,87.37902435833,29.466994806875));
#2763=CARTESIAN_POINT('Ctrl Pts',(66.5929162558345,87.2745566806816,29.4570314679003));
#2764=CARTESIAN_POINT('Ctrl Pts',(66.0157709774057,87.0226239992992,29.6405818558955));
#2765=CARTESIAN_POINT('Ctrl Pts',(65.7103597810644,86.8887061304489,30.2477237039967));
#2766=CARTESIAN_POINT('Ctrl Pts',(65.6983528477293,86.8834487322129,30.6071883753645));
#2767=CARTESIAN_POINT('Ctrl Pts',(67.0544748423431,86.9038468329718,29.6500000000031));
#2768=CARTESIAN_POINT('Ctrl Pts',(66.8465689957524,86.8256254115205,29.6455254441027));
#2769=CARTESIAN_POINT('Ctrl Pts',(66.352811625899,86.6395577004575,29.8094060736699));
#2770=CARTESIAN_POINT('Ctrl Pts',(66.096479610094,86.5427207965803,30.3158753171397));
#2771=CARTESIAN_POINT('Ctrl Pts',(66.0863875463976,86.5389149248174,30.6144156357049));
#2772=CARTESIAN_POINT('Ctrl Pts',(67.1493101585115,86.7004718411399,29.6500000000031));
#2773=CARTESIAN_POINT('Ctrl Pts',(66.9400681887386,86.6246963453919,29.6500000000031));
#2774=CARTESIAN_POINT('Ctrl Pts',(66.450493206571,86.4483798262885,29.8236611108339));
#2775=CARTESIAN_POINT('Ctrl Pts',(66.202748949591,86.360111270811,30.3221171485709));
#2776=CARTESIAN_POINT('Ctrl Pts',(66.1929434474774,86.3566117507836,30.6151005033007));
#2777=CARTESIAN_POINT('',(66.3818048258348,87.4459561458004,28.6864203214093));
#2778=CARTESIAN_POINT('Ctrl Pts',(66.1591865104786,86.421403147188,30.5334847243235));
#2779=CARTESIAN_POINT('Ctrl Pts',(66.1424737154709,86.4631945974639,30.4494641716365));
#2780=CARTESIAN_POINT('Ctrl Pts',(66.1167088825538,86.5373603119243,30.3363659993471));
#2781=CARTESIAN_POINT('Ctrl Pts',(66.0781009400957,86.7448443778597,30.0285511399419));
#2782=CARTESIAN_POINT('Ctrl Pts',(66.073643939162,86.8594305198036,29.8622946428003));
#2783=CARTESIAN_POINT('Ctrl Pts',(66.1064438923381,87.1193661387561,29.4527493213039));
#2784=CARTESIAN_POINT('Ctrl Pts',(66.1595384232729,87.2475466870822,29.2249761074312));
#2785=CARTESIAN_POINT('Ctrl Pts',(66.2602330522536,87.3611198943791,28.9530029508079));
#2786=CARTESIAN_POINT('Ctrl Pts',(66.2818314826702,87.3814418206535,28.8997364171331));
#2787=CARTESIAN_POINT('Ctrl Pts',(66.3171480435373,87.408454050024,28.8199128117094));
#2788=CARTESIAN_POINT('Ctrl Pts',(66.3294484227058,87.41690263702,28.7932336439608));
#2789=CARTESIAN_POINT('Ctrl Pts',(66.3645263710613,87.438292447551,28.7201981727298));
#2790=CARTESIAN_POINT('Ctrl Pts',(66.3813224953247,87.4457302018838,28.6895436560327));
#2791=CARTESIAN_POINT('Ctrl Pts',(66.3819521868407,87.4460248613659,28.6868172109375));
#2792=CARTESIAN_POINT('Ctrl Pts',(66.1929434474773,86.3566117507837,30.6151005033007));
#2793=CARTESIAN_POINT('Ctrl Pts',(66.192254457092,86.3578905986209,30.6136496555151));
#2794=CARTESIAN_POINT('Ctrl Pts',(66.1915655916216,86.3591691661801,30.6121985901457));
#2795=CARTESIAN_POINT('Ctrl Pts',(66.190876658116,86.3604478132732,30.6107468768626));
#2796=CARTESIAN_POINT('Ctrl Pts',(66.182623871338,86.3757648238956,30.5933566932078));
#2797=CARTESIAN_POINT('Ctrl Pts',(66.1743731266599,86.3910721783361,30.5758861216912));
#2798=CARTESIAN_POINT('Ctrl Pts',(66.1661322548648,86.4063557896856,30.5583463901713));
#2799=CARTESIAN_POINT('Origin',(66.5797231788814,87.5382469895073,30.1828364614892));
#2800=CARTESIAN_POINT('Origin',(74.8695409491487,91.4038525005004,28.1500000000035));
#2801=CARTESIAN_POINT('Ctrl Pts',(66.3816650897092,87.4458909857749,28.6860200885034));
#2802=CARTESIAN_POINT('Ctrl Pts',(66.3764530129424,87.4434605544636,28.6715541225462));
#2803=CARTESIAN_POINT('Ctrl Pts',(66.3051303345805,87.4102022433434,28.4774909082941));
#2804=CARTESIAN_POINT('Ctrl Pts',(66.2167800284216,87.3690038189811,28.290021768746));
#2805=CARTESIAN_POINT('Ctrl Pts',(66.0958248166498,87.3126014774381,28.1500000000033));
#2806=CARTESIAN_POINT('Ctrl Pts',(65.8064630787822,87.1776698830934,28.150000000003));
#2807=CARTESIAN_POINT('Ctrl Pts',(65.8066578479536,87.1772521992574,28.1513766115102));
#2808=CARTESIAN_POINT('Ctrl Pts',(65.8068526347813,87.1768344775574,28.1527532153513));
#2809=CARTESIAN_POINT('Ctrl Pts',(65.8213157770112,87.145818168951,28.2549615483394));
#2810=CARTESIAN_POINT('Ctrl Pts',(65.8357640374651,87.1148337744204,28.3564130481169));
#2811=CARTESIAN_POINT('Ctrl Pts',(65.8497929017112,87.0847487779577,28.4543117404865));
#2812=CARTESIAN_POINT('Ctrl Pts',(65.8064630787822,87.1776698830934,28.150000000003));
#2813=CARTESIAN_POINT('Ctrl Pts',(65.8070289098365,87.1775948016444,28.1509175479183));
#2814=CARTESIAN_POINT('Ctrl Pts',(65.8075923460334,87.1775245189354,28.1518375509826));
#2815=CARTESIAN_POINT('Ctrl Pts',(65.8495253164074,87.1721069063881,28.2200300176568));
#2816=CARTESIAN_POINT('Ctrl Pts',(65.8863784768439,87.1767833903732,28.2914800851676));
#2817=CARTESIAN_POINT('Ctrl Pts',(65.9110604883325,87.1874197961547,28.3600298308377));
#2818=CARTESIAN_POINT('Ctrl Pts',(65.8064630787822,87.1776698830934,28.150000000003));
#2819=CARTESIAN_POINT('Ctrl Pts',(65.8073997796881,87.177937162317,28.1504588962726));
#2820=CARTESIAN_POINT('Ctrl Pts',(65.8083346270743,87.178209712758,28.1509195741963));
#2821=CARTESIAN_POINT('Ctrl Pts',(65.8778112548619,87.1982218370158,28.1850483389685));
#2822=CARTESIAN_POINT('Ctrl Pts',(65.9420495988308,87.2282651268657,28.2226129968511));
#2823=CARTESIAN_POINT('Ctrl Pts',(65.9959331128114,87.2660212109522,28.2550526530556));
#2824=CARTESIAN_POINT('Ctrl Pts',(65.8064630787822,87.1776698830934,28.150000000003));
#2825=CARTESIAN_POINT('Ctrl Pts',(65.8077709828881,87.1782797687941,28.150000000003));
#2826=CARTESIAN_POINT('Ctrl Pts',(65.8090788894342,87.1788896556327,28.150000000003));
#2827=CARTESIAN_POINT('Ctrl Pts',(65.9061871844843,87.2241719972846,28.1500000000029));
#2828=CARTESIAN_POINT('Ctrl Pts',(66.0026260792374,87.2691421924524,28.150000000003));
#2829=CARTESIAN_POINT('Ctrl Pts',(66.0958248166498,87.3126014774382,28.150000000003));
#2830=CARTESIAN_POINT('',(65.8497929017112,87.0847487779577,28.4543117404866));
#2831=CARTESIAN_POINT('Origin',(66.5184430783905,86.4062936904015,28.1500000000035));
#2832=CARTESIAN_POINT('Origin',(65.8292947116681,87.1287072884176,28.276518667727));
#2833=CARTESIAN_POINT('Ctrl Pts',(65.8497929017112,87.0847487779577,28.4543117404865));
#2834=CARTESIAN_POINT('Ctrl Pts',(65.8679998462785,87.0457038593318,28.5813666491315));
#2835=CARTESIAN_POINT('Ctrl Pts',(65.924701632671,86.9241064860076,28.9740086857534));
#2836=CARTESIAN_POINT('Ctrl Pts',(65.9872649000949,86.7899391260472,29.3955567719875));
#2837=CARTESIAN_POINT('Ctrl Pts',(66.0698318727841,86.6128736817097,29.9417358576824));
#2838=CARTESIAN_POINT('Ctrl Pts',(66.1144718731169,86.5171428920645,30.2370412706181));
#2839=CARTESIAN_POINT('Ctrl Pts',(66.1592899033759,86.4210303160105,30.533488556283));
#2840=CARTESIAN_POINT('Ctrl Pts',(65.8848029512091,87.1434179312131,28.4004363635444));
#2841=CARTESIAN_POINT('Ctrl Pts',(65.9160310371455,87.1279357433033,28.5315651674641));
#2842=CARTESIAN_POINT('Ctrl Pts',(65.978023644064,87.0618855272713,28.9365658928013));
#2843=CARTESIAN_POINT('Ctrl Pts',(66.0183384813799,86.9708150453284,29.3700649107079));
#2844=CARTESIAN_POINT('Ctrl Pts',(66.0605236891356,86.8401115336185,29.9298316138527));
#2845=CARTESIAN_POINT('Ctrl Pts',(66.0766662089235,86.7629986029536,30.2311850035842));
#2846=CARTESIAN_POINT('Ctrl Pts',(66.0877295341228,86.6788702542726,30.530841557452));
#2847=CARTESIAN_POINT('Ctrl Pts',(65.9594356614993,87.2325146559228,28.300077117251));
#2848=CARTESIAN_POINT('Ctrl Pts',(66.02129707844,87.2542861551887,28.4359681613392));
#2849=CARTESIAN_POINT('Ctrl Pts',(66.1195431256398,87.2775725458661,28.8560429652858));
#2850=CARTESIAN_POINT('Ctrl Pts',(66.1578312624861,87.2681584650237,29.3065782348298));
#2851=CARTESIAN_POINT('Ctrl Pts',(66.1800388856263,87.2397160343562,29.8891993140542));
#2852=CARTESIAN_POINT('Ctrl Pts',(66.1742305813735,87.2144074132646,30.2035184919873));
#2853=CARTESIAN_POINT('Ctrl Pts',(66.1544004031071,87.1797749699527,30.5145129432086));
#2854=CARTESIAN_POINT('Ctrl Pts',(66.0530140864334,87.292638506087,28.1950225655973));
#2855=CARTESIAN_POINT('Ctrl Pts',(66.1554283855089,87.3403979458009,28.3338042561264));
#2856=CARTESIAN_POINT('Ctrl Pts',(66.3254431832518,87.4195984789287,28.7634988289181));
#2857=CARTESIAN_POINT('Ctrl Pts',(66.4131131470509,87.4604050172355,29.2270463582101));
#2858=CARTESIAN_POINT('Ctrl Pts',(66.4928663781965,87.4975776363209,29.8305797732282));
#2859=CARTESIAN_POINT('Ctrl Pts',(66.5132836911853,87.5070715139977,30.1590607852552));
#2860=CARTESIAN_POINT('Ctrl Pts',(66.5171535135858,87.5090702754201,30.4864341480437));
#2861=CARTESIAN_POINT('Ctrl Pts',(66.0958248166498,87.3126014774381,28.1500000000033));
#2862=CARTESIAN_POINT('Ctrl Pts',(66.2167800284216,87.3690038189811,28.290021768746));
#2863=CARTESIAN_POINT('Ctrl Pts',(66.4212308795897,87.4643408165971,28.7238428477517));
#2864=CARTESIAN_POINT('Ctrl Pts',(66.5344983108451,87.5171582872111,29.1929753799931));
#2865=CARTESIAN_POINT('Ctrl Pts',(66.6452209898283,87.5687891203524,29.8054784982801));
#2866=CARTESIAN_POINT('Ctrl Pts',(66.6805371862415,87.5852573331969,30.1400284207198));
#2867=CARTESIAN_POINT('Ctrl Pts',(66.6987223394289,87.5937372093929,30.4744125796697));
#2868=CARTESIAN_POINT('',(66.0257261081989,86.707460178988,29.6499959011751));
#2869=CARTESIAN_POINT('Ctrl Pts',(66.0257290053664,86.707456725774,29.6499943437057));
#2870=CARTESIAN_POINT('Ctrl Pts',(66.0112830723623,86.7384367320115,29.5544336401469));
#2871=CARTESIAN_POINT('Ctrl Pts',(65.9969234833389,86.76923133744,29.458799548881));
#2872=CARTESIAN_POINT('Ctrl Pts',(65.9685787527773,86.8300170477811,29.2687836923386));
#2873=CARTESIAN_POINT('Ctrl Pts',(65.9545559276186,86.8600885889617,29.1741709752812));
#2874=CARTESIAN_POINT('Ctrl Pts',(65.9086733796838,86.9584824145788,28.862628421735));
#2875=CARTESIAN_POINT('Ctrl Pts',(65.8781424573993,87.0239529595909,28.6521456051843));
#2876=CARTESIAN_POINT('Ctrl Pts',(65.8497929017112,87.0847487779575,28.4543117404868));
#2877=CARTESIAN_POINT('Ctrl Pts',(66.0257255796701,86.7074599325309,29.6499959011751));
#2878=CARTESIAN_POINT('Ctrl Pts',(66.0281463299109,86.7022686168866,29.666001690423));
#2879=CARTESIAN_POINT('Ctrl Pts',(66.0305670801518,86.6970773012423,29.6820074796709));
#2880=CARTESIAN_POINT('Ctrl Pts',(66.0329878303926,86.691885985598,29.6980132689187));
#2881=CARTESIAN_POINT('Origin',(-8.62421245528822E-12,47.6568877480815,
150.237248741756));
#2882=CARTESIAN_POINT('',(-30.6391803571436,113.362822062698,150.237248741751));
#2883=CARTESIAN_POINT('',(-0.0841906418746774,-0.150333208281221,-0.107928046028343));
#2884=CARTESIAN_POINT('',(0.,0.,0.));
#2885=UNCERTAINTY_MEASURE_WITH_UNIT(LENGTH_MEASURE(0.01),#2893,
'DISTANCE_ACCURACY_VALUE',
'Maximum model space distance between geometric entities at asserted c
onnectivities');
#2886=UNCERTAINTY_MEASURE_WITH_UNIT(LENGTH_MEASURE(0.01),#2893,
'DISTANCE_ACCURACY_VALUE',
'Maximum model space distance between geometric entities at asserted c
onnectivities');
#2887=UNCERTAINTY_MEASURE_WITH_UNIT(LENGTH_MEASURE(0.01),#2893,
'DISTANCE_ACCURACY_VALUE',
'Maximum model space distance between geometric entities at asserted c
onnectivities');
#2888=UNCERTAINTY_MEASURE_WITH_UNIT(LENGTH_MEASURE(0.01),#2893,
'DISTANCE_ACCURACY_VALUE',
'Maximum model space distance between geometric entities at asserted c
onnectivities');
#2889=(
GEOMETRIC_REPRESENTATION_CONTEXT(3)
GLOBAL_UNCERTAINTY_ASSIGNED_CONTEXT((#2885))
GLOBAL_UNIT_ASSIGNED_CONTEXT((#2893,#2895,#2896))
REPRESENTATION_CONTEXT('','3D')
);
#2890=(
GEOMETRIC_REPRESENTATION_CONTEXT(3)
GLOBAL_UNCERTAINTY_ASSIGNED_CONTEXT((#2886))
GLOBAL_UNIT_ASSIGNED_CONTEXT((#2893,#2895,#2896))
REPRESENTATION_CONTEXT('','3D')
);
#2891=(
GEOMETRIC_REPRESENTATION_CONTEXT(3)
GLOBAL_UNCERTAINTY_ASSIGNED_CONTEXT((#2887))
GLOBAL_UNIT_ASSIGNED_CONTEXT((#2893,#2895,#2896))
REPRESENTATION_CONTEXT('','3D')
);
#2892=(
GEOMETRIC_REPRESENTATION_CONTEXT(3)
GLOBAL_UNCERTAINTY_ASSIGNED_CONTEXT((#2888))
GLOBAL_UNIT_ASSIGNED_CONTEXT((#2893,#2895,#2896))
REPRESENTATION_CONTEXT('','3D')
);
#2893=(
LENGTH_UNIT()
NAMED_UNIT(*)
SI_UNIT(.MILLI.,.METRE.)
);
#2894=(
LENGTH_UNIT()
NAMED_UNIT(*)
SI_UNIT($,.METRE.)
);
#2895=(
NAMED_UNIT(*)
PLANE_ANGLE_UNIT()
SI_UNIT($,.RADIAN.)
);
#2896=(
NAMED_UNIT(*)
SI_UNIT($,.STERADIAN.)
SOLID_ANGLE_UNIT()
);
#2897=SHAPE_DEFINITION_REPRESENTATION(#2900,#2905);
#2898=SHAPE_DEFINITION_REPRESENTATION(#2901,#2906);
#2899=SHAPE_DEFINITION_REPRESENTATION(#2902,#2907);
#2900=PRODUCT_DEFINITION_SHAPE('',$,#2909);
#2901=PRODUCT_DEFINITION_SHAPE('',$,#2910);
#2902=PRODUCT_DEFINITION_SHAPE('',$,#2911);
#2903=PRODUCT_DEFINITION_SHAPE($,$,#17);
#2904=PRODUCT_DEFINITION_SHAPE($,$,#18);
#2905=SHAPE_REPRESENTATION('',(#1216,#1352),#2889);
#2906=SHAPE_REPRESENTATION('',(#1217,#1351),#2890);
#2907=SHAPE_REPRESENTATION('',(#1218),#2891);
#2908=PRODUCT_DEFINITION_CONTEXT('part definition',#2919,'design');
#2909=PRODUCT_DEFINITION('filter cover','filter cover v1',#2912,#2908);
#2910=PRODUCT_DEFINITION('Integrated enclosure','Integrated enclosure',
#2913,#2908);
#2911=PRODUCT_DEFINITION('lid','lid',#2914,#2908);
#2912=PRODUCT_DEFINITION_FORMATION('',$,#2921);
#2913=PRODUCT_DEFINITION_FORMATION('',$,#2922);
#2914=PRODUCT_DEFINITION_FORMATION('',$,#2923);
#2915=PRODUCT_RELATED_PRODUCT_CATEGORY('filter cover v1',
'filter cover v1',(#2921));
#2916=PRODUCT_RELATED_PRODUCT_CATEGORY('Integrated enclosure',
'Integrated enclosure',(#2922));
#2917=PRODUCT_RELATED_PRODUCT_CATEGORY('lid','lid',(#2923));
#2918=APPLICATION_PROTOCOL_DEFINITION('international standard',
'automotive_design',2009,#2919);
#2919=APPLICATION_CONTEXT(
'Core Data for Automotive Mechanical Design Process');
#2920=PRODUCT_CONTEXT('part definition',#2919,'mechanical');
#2921=PRODUCT('filter cover','filter cover v1',$,(#2920));
#2922=PRODUCT('Integrated enclosure','Integrated enclosure',$,(#2920));
#2923=PRODUCT('lid','lid',$,(#2920));
#2924=PRESENTATION_STYLE_ASSIGNMENT((#2926));
#2925=PRESENTATION_STYLE_ASSIGNMENT((#2927));
#2926=SURFACE_STYLE_USAGE(.BOTH.,#2928);
#2927=SURFACE_STYLE_USAGE(.BOTH.,#2929);
#2928=SURFACE_SIDE_STYLE('',(#2930));
#2929=SURFACE_SIDE_STYLE('',(#2931));
#2930=SURFACE_STYLE_FILL_AREA(#2932);
#2931=SURFACE_STYLE_FILL_AREA(#2933);
#2932=FILL_AREA_STYLE('Steel - Satin',(#2934));
#2933=FILL_AREA_STYLE('Opaque(25,25,25)',(#2935));
#2934=FILL_AREA_STYLE_COLOUR('Steel - Satin',#2936);
#2935=FILL_AREA_STYLE_COLOUR('Opaque(25,25,25)',#2937);
#2936=COLOUR_RGB('Steel - Satin',0.627450980392157,0.627450980392157,0.627450980392157);
#2937=COLOUR_RGB('Opaque(25,25,25)',0.0980392156862745,0.0980392156862745,
0.0980392156862745);
ENDSEC;
END-ISO-10303-21;
```
