## Supplementary Material 4 for "De novo Powered Air-Purifying Respirator Design and Fabrication for Pandemic Response": Bottom.step (part 1 of 6)

```
ISO-10303-21;
HEADER;
/* Generated by software containing ST-Developer
 * from STEP Tools, Inc. (www.steptools.com) 
 */

FILE_DESCRIPTION(
/* description */ (''),
/* implementation_level */ '2;1');

FILE_NAME(
/* name */ 'C:/Users/ferro/Desktop/MIT PAPR/PAPR Bottom.step',
/* time_stamp */ '2020-10-05T17:06:10-04:00',
/* author */ (''),
/* organization */ (''),
/* preprocessor_version */ 'ST-DEVELOPER v18.1',
/* originating_system */ 'Autodesk Translation Framework v9.3.0.1241',
/* authorisation */ '');

FILE_SCHEMA (('AUTOMOTIVE_DESIGN { 1 0 10303 214 3 1 1 }'));
ENDSEC;

DATA;
#10=MECHANICAL_DESIGN_GEOMETRIC_PRESENTATION_REPRESENTATION('',(#21),#62711);
#11=ITEM_DEFINED_TRANSFORMATION($,$,#14026,#15211);
#12=ITEM_DEFINED_TRANSFORMATION($,$,#14025,#15212);
#13=(
REPRESENTATION_RELATIONSHIP($,$,#62726,#62725)
REPRESENTATION_RELATIONSHIP_WITH_TRANSFORMATION(#11)
SHAPE_REPRESENTATION_RELATIONSHIP()
);
#14=(
REPRESENTATION_RELATIONSHIP($,$,#62725,#62724)
REPRESENTATION_RELATIONSHIP_WITH_TRANSFORMATION(#12)
SHAPE_REPRESENTATION_RELATIONSHIP()
);
#15=CONTEXT_DEPENDENT_SHAPE_REPRESENTATION(#13,#62722);
#16=CONTEXT_DEPENDENT_SHAPE_REPRESENTATION(#14,#62723);
#17=NEXT_ASSEMBLY_USAGE_OCCURRENCE(
'bottom with gasket recess 200926 v2:2',
'bottom with gasket recess 200926 v2:2',
'bottom with gasket recess 200926 v2:2',#62729,#62730,
'bottom with gasket recess 200926 v2:2');
#18=NEXT_ASSEMBLY_USAGE_OCCURRENCE('Case Components:1',
'Case Components:1','Case Components:1',#62728,#62729,
'Case Components:1');
#19=SHAPE_REPRESENTATION_RELATIONSHIP('SRR','None',#62726,#20);
#20=ADVANCED_BREP_SHAPE_REPRESENTATION('',(#22),#62710);
#21=STYLED_ITEM('',(#62744),#22);
#22=MANIFOLD_SOLID_BREP('Body1',#14011);
#23=SPHERICAL_SURFACE('',#14465,0.250000000000004);
#24=SPHERICAL_SURFACE('',#14473,0.250000000000004);
#25=SPHERICAL_SURFACE('',#14477,0.250000000000004);
#26=SPHERICAL_SURFACE('',#14479,0.250000000000004);
#27=SPHERICAL_SURFACE('',#14627,0.250000000000004);
#28=SPHERICAL_SURFACE('',#14635,0.250000000000004);
#29=SPHERICAL_SURFACE('',#14639,0.250000000000004);
#30=SPHERICAL_SURFACE('',#14641,0.250000000000004);
#31=SPHERICAL_SURFACE('',#14841,0.250000000000004);
#32=SPHERICAL_SURFACE('',#14849,0.250000000000004);
#33=SPHERICAL_SURFACE('',#14853,0.250000000000004);
#34=SPHERICAL_SURFACE('',#14855,0.250000000000004);
#35=SPHERICAL_SURFACE('',#15011,0.250000000000004);
#36=SPHERICAL_SURFACE('',#15019,0.250000000000004);
#37=SPHERICAL_SURFACE('',#15023,0.250000000000004);
#38=SPHERICAL_SURFACE('',#15025,0.250000000000004);
#39=(
BOUNDED_SURFACE()
B_SPLINE_SURFACE(2,2,((#29106,#29107,#29108),(#29109,#29110,#29111),(#29112,
#29113,#29114)),.UNSPECIFIED.,.F.,.F.,.F.)
B_SPLINE_SURFACE_WITH_KNOTS((3,3),(3,3),(0.026179938779909,1.57079632679489),
(1.57079632678195,3.14159265358979),.UNSPECIFIED.)
GEOMETRIC_REPRESENTATION_ITEM()
RATIONAL_B_SPLINE_SURFACE(((1.,0.707106781181972,1.),(0.716301943424652,
0.506501961569396,0.716301943424652),(1.,0.707106781181972,1.)))
REPRESENTATION_ITEM('')
SURFACE()
);
#40=(
BOUNDED_SURFACE()
B_SPLINE_SURFACE(2,2,((#29118,#29119,#29120),(#29121,#29122,#29123),(#29124,
#29125,#29126)),.UNSPECIFIED.,.F.,.F.,.F.)
B_SPLINE_SURFACE_WITH_KNOTS((3,3),(3,3),(0.0261799387799115,1.5707963267949),
(-3.1415926535899,-1.57079632679479),.UNSPECIFIED.)
GEOMETRIC_REPRESENTATION_ITEM()
RATIONAL_B_SPLINE_SURFACE(((1.,0.707106781186474,1.),(0.716301943424654,
0.506501961572623,0.716301943424654),(1.,0.707106781186474,1.)))
REPRESENTATION_ITEM('')
SURFACE()
);
#41=(
BOUNDED_SURFACE()
B_SPLINE_SURFACE(2,2,((#29592,#29593,#29594),(#29595,#29596,#29597),(#29598,
#29599,#29600)),.UNSPECIFIED.,.F.,.F.,.F.)
B_SPLINE_SURFACE_WITH_KNOTS((3,3),(3,3),(0.0261799387799126,1.57079632679483),
(1.5707963267931,3.14159265359161),.UNSPECIFIED.)
GEOMETRIC_REPRESENTATION_ITEM()
RATIONAL_B_SPLINE_SURFACE(((1.,0.707106781185269,1.),(0.716301943424674,
0.506501961571774,0.716301943424674),(1.,0.707106781185269,1.)))
REPRESENTATION_ITEM('')
SURFACE()
);
#42=(
BOUNDED_SURFACE()
B_SPLINE_SURFACE(2,2,((#29615,#29616,#29617),(#29618,#29619,#29620),(#29621,
#29622,#29623)),.UNSPECIFIED.,.F.,.F.,.F.)
B_SPLINE_SURFACE_WITH_KNOTS((3,3),(3,3),(0.0261799387799134,1.57079632679539),
(-8.0760564544297E-10,1.57079632762272),.UNSPECIFIED.)
GEOMETRIC_REPRESENTATION_ITEM()
RATIONAL_B_SPLINE_SURFACE(((1.,0.707106780608337,1.),(0.716301943424484,
0.506501961158382,0.716301943424484),(1.,0.707106780608337,1.)))
REPRESENTATION_ITEM('')
SURFACE()
);
#43=(
BOUNDED_SURFACE()
B_SPLINE_SURFACE(2,2,((#54679,#54680,#54681),(#54682,#54683,#54684),(#54685,
#54686,#54687)),.UNSPECIFIED.,.F.,.F.,.F.)
B_SPLINE_SURFACE_WITH_KNOTS((3,3),(3,3),(0.0349065850398763,1.57079632679489),
(-1.57079632679496,5.98645740446536E-12),.UNSPECIFIED.)
GEOMETRIC_REPRESENTATION_ITEM()
RATIONAL_B_SPLINE_SURFACE(((1.,0.707106781184407,1.),(0.719339800338647,
0.508650050795295,0.719339800338647),(1.,0.707106781184407,1.)))
REPRESENTATION_ITEM('')
SURFACE()
);
#44=(
BOUNDED_SURFACE()
B_SPLINE_SURFACE(2,2,((#54704,#54705,#54706,#54707,#54708),(#54709,#54710,
#54711,#54712,#54713),(#54714,#54715,#54716,#54717,#54718)),
 .UNSPECIFIED.,.F.,.F.,.F.)
B_SPLINE_SURFACE_WITH_KNOTS((3,3),(3,2,3),(0.0349065850330011,1.57079632679496),
(-8.23860947518688E-6,0.785394044092976,1.57079632679517),.UNSPECIFIED.)
GEOMETRIC_REPRESENTATION_ITEM()
RATIONAL_B_SPLINE_SURFACE(((1.,0.923878744314463,1.,0.923878744314463,1.),
(0.719339800336237,0.664582751470059,0.719339800336237,0.664582751470059,
0.719339800336237),(1.,0.923878744314463,1.,0.923878744314463,1.)))
REPRESENTATION_ITEM('')
SURFACE()
);
#45=(
BOUNDED_SURFACE()
B_SPLINE_SURFACE(2,2,((#54724,#54725,#54726),(#54727,#54728,#54729),(#54730,
#54731,#54732)),.UNSPECIFIED.,.F.,.F.,.F.)
B_SPLINE_SURFACE_WITH_KNOTS((3,3),(3,3),(0.0349065850398806,1.5707963267949),
(-3.14159265358979,-1.57079632679453),.UNSPECIFIED.)
GEOMETRIC_REPRESENTATION_ITEM()
RATIONAL_B_SPLINE_SURFACE(((1.,0.707106781186418,1.),(0.719339800338654,
0.508650050796746,0.719339800338654),(1.,0.707106781186418,1.)))
REPRESENTATION_ITEM('')
SURFACE()
);
#46=(
BOUNDED_SURFACE()
B_SPLINE_SURFACE(2,2,((#54736,#54737,#54738),(#54739,#54740,#54741),(#54742,
#54743,#54744)),.UNSPECIFIED.,.F.,.F.,.F.)
B_SPLINE_SURFACE_WITH_KNOTS((3,3),(3,3),(0.034906542799713,1.57079632679499),
(-4.71238898039772,-3.1415926332568),.UNSPECIFIED.)
GEOMETRIC_REPRESENTATION_ITEM()
RATIONAL_B_SPLINE_SURFACE(((1.,0.707106773993142,1.),(0.719339785667375,
0.508650035248176,0.719339785667375),(1.,0.707106773993142,1.)))
REPRESENTATION_ITEM('')
SURFACE()
);
#47=CONICAL_SURFACE('',#14137,10.,0.0261799387799149);
#48=CONICAL_SURFACE('',#14155,16.2863924562842,0.0349065850398862);
#49=CONICAL_SURFACE('',#14176,16.2863924562842,0.0349065850398862);
#50=CONICAL_SURFACE('',#14185,9.06783823334262,0.0349030808551501);
#51=CONICAL_SURFACE('',#14189,9.06783823334262,0.0349030808551501);
#52=CONICAL_SURFACE('',#14195,13.8053081237613,0.034907098984152);
#53=CONICAL_SURFACE('',#14201,13.8053081237613,0.0349070989841537);
#54=CONICAL_SURFACE('',#14202,10.,0.0261799387799149);
#55=CONICAL_SURFACE('',#14212,14.2,0.0261799387799149);
#56=CONICAL_SURFACE('',#14242,9.06783823334262,0.0349030808551501);
#57=CONICAL_SURFACE('',#14253,13.8053081237614,0.0349070989841503);
#58=CONICAL_SURFACE('',#14257,13.8053081237614,0.0349070989841537);
#59=CONICAL_SURFACE('',#14260,9.06783823334262,0.0349030808551467);
#60=CONICAL_SURFACE('',#14267,16.2863924562842,0.0349065850398863);
#61=CONICAL_SURFACE('',#14296,16.2863924562842,0.0349065850398885);
#62=CONICAL_SURFACE('',#14306,10.,0.0261799387799149);
#63=CONICAL_SURFACE('',#14308,10.,0.0261799387799149);
#64=CONICAL_SURFACE('',#15143,4.93165120591659,0.0349065850398866);
#65=CONICAL_SURFACE('',#15147,4.93165120591659,0.0349065850398866);
#66=CONICAL_SURFACE('',#15154,4.93165120591659,0.0349065850398866);
#67=CONICAL_SURFACE('',#15157,4.93165120591659,0.0349065850398866);
#68=CONICAL_SURFACE('',#15202,12.0149520254966,0.0261799387799149);
#69=CONICAL_SURFACE('',#15205,11.3029999999997,0.0111106538975943);
#70=TOROIDAL_SURFACE('',#14085,12.,2.);
#71=TOROIDAL_SURFACE('',#14105,12.,2.);
#72=TOROIDAL_SURFACE('',#14146,8.51856578957231,0.457199834800518);
#73=TOROIDAL_SURFACE('',#14151,12.179843568538,0.9906);
#74=TOROIDAL_SURFACE('',#14153,15.1602405269766,0.990599999999977);
#75=TOROIDAL_SURFACE('',#14157,14.3545916052559,0.457200226912318);
#76=TOROIDAL_SURFACE('',#14162,13.2560248690406,0.45720000000003);
#77=TOROIDAL_SURFACE('',#14170,8.51856578957232,0.457199834800518);
#78=TOROIDAL_SURFACE('',#14173,12.179843568538,0.9906);
#79=TOROIDAL_SURFACE('',#14174,15.1602405269766,0.990599999999977);
#80=TOROIDAL_SURFACE('',#14178,14.3545916052559,0.457200226912318);
#81=TOROIDAL_SURFACE('',#14181,13.2560248690406,0.45720000000003);
#82=TOROIDAL_SURFACE('',#14191,9.61711084224311,0.457200000031422);
#83=TOROIDAL_SURFACE('',#14199,9.61711084224312,0.457200000031422);
#84=TOROIDAL_SURFACE('',#14238,9.61711084224312,0.457200000031422);
#85=TOROIDAL_SURFACE('',#14247,9.61711084224312,0.457200000031422);
#86=TOROIDAL_SURFACE('',#14262,13.2560248690407,0.45720000000003);
#87=TOROIDAL_SURFACE('',#14264,14.3545916052559,0.457200226912318);
#88=TOROIDAL_SURFACE('',#14270,15.1602405269766,0.990599999999977);
#89=TOROIDAL_SURFACE('',#14274,12.179843568538,0.9906);
#90=TOROIDAL_SURFACE('',#14279,8.51856578957234,0.457199834800518);
#91=TOROIDAL_SURFACE('',#14293,13.2560248690406,0.45720000000003);
#92=TOROIDAL_SURFACE('',#14294,14.3545916052559,0.457200226912318);
#93=TOROIDAL_SURFACE('',#14299,15.1602405269766,0.990599999999977);
#94=TOROIDAL_SURFACE('',#14301,12.179843568538,0.9906);
#95=TOROIDAL_SURFACE('',#14304,8.51856578957232,0.457199834800518);
#96=TOROIDAL_SURFACE('',#14486,2.0788,0.25);
#97=TOROIDAL_SURFACE('',#14490,2.0788,0.25);
#98=TOROIDAL_SURFACE('',#14648,2.0788,0.25);
#99=TOROIDAL_SURFACE('',#14652,2.0788,0.25);
#100=TOROIDAL_SURFACE('',#14871,2.0788,0.25);
#101=TOROIDAL_SURFACE('',#14875,2.0788,0.25);
#102=TOROIDAL_SURFACE('',#15032,2.0788,0.25);
#103=TOROIDAL_SURFACE('',#15036,2.0788,0.25);
#104=CYLINDRICAL_SURFACE('',#14033,0.457199834800518);
#105=CYLINDRICAL_SURFACE('',#14037,0.457200000031422);
#106=CYLINDRICAL_SURFACE('',#14040,0.45720000000003);
#107=CYLINDRICAL_SURFACE('',#14048,0.457200226912318);
#108=CYLINDRICAL_SURFACE('',#14051,0.9906);
#109=CYLINDRICAL_SURFACE('',#14058,0.9906);
#110=CYLINDRICAL_SURFACE('',#14063,0.990599999999977);
#111=CYLINDRICAL_SURFACE('',#14068,0.990599999999977);
#112=CYLINDRICAL_SURFACE('',#14072,0.45720000000003);
#113=CYLINDRICAL_SURFACE('',#14089,2.);
#114=CYLINDRICAL_SURFACE('',#14091,2.);
#115=CYLINDRICAL_SURFACE('',#14094,0.990599999999977);
#116=CYLINDRICAL_SURFACE('',#14099,0.9906);
#117=CYLINDRICAL_SURFACE('',#14103,2.);
#118=CYLINDRICAL_SURFACE('',#14109,2.);
#119=CYLINDRICAL_SURFACE('',#14112,3.);
#120=CYLINDRICAL_SURFACE('',#14114,10.);
#121=CYLINDRICAL_SURFACE('',#14117,0.9906);
#122=CYLINDRICAL_SURFACE('',#14120,3.);
#123=CYLINDRICAL_SURFACE('',#14123,3.);
#124=CYLINDRICAL_SURFACE('',#14128,10.);
#125=CYLINDRICAL_SURFACE('',#14140,0.990599999999977);
#126=CYLINDRICAL_SURFACE('',#14142,0.9906);
#127=CYLINDRICAL_SURFACE('',#14144,0.990599999999977);
#128=CYLINDRICAL_SURFACE('',#14166,0.457199834800518);
#129=CYLINDRICAL_SURFACE('',#14168,0.457200226912318);
#130=CYLINDRICAL_SURFACE('',#14188,0.45720000000003);
#131=CYLINDRICAL_SURFACE('',#14196,0.457200000031422);
#132=CYLINDRICAL_SURFACE('',#14217,6.35);
#133=CYLINDRICAL_SURFACE('',#14219,10.);
#134=CYLINDRICAL_SURFACE('',#14220,10.);
#135=CYLINDRICAL_SURFACE('',#14221,10.);
#136=CYLINDRICAL_SURFACE('',#14223,0.457199834800518);
#137=CYLINDRICAL_SURFACE('',#14226,0.457200000031422);
#138=CYLINDRICAL_SURFACE('',#14228,0.457200226912318);
#139=CYLINDRICAL_SURFACE('',#14234,10.);
#140=CYLINDRICAL_SURFACE('',#14244,0.457200000031422);
#141=CYLINDRICAL_SURFACE('',#14282,0.45720000000003);
#142=CYLINDRICAL_SURFACE('',#14284,0.457200226912318);
#143=CYLINDRICAL_SURFACE('',#14287,0.990599999999977);
#144=CYLINDRICAL_SURFACE('',#14289,0.9906);
#145=CYLINDRICAL_SURFACE('',#14291,0.457199834800518);
#146=CYLINDRICAL_SURFACE('',#14320,10.);
#147=CYLINDRICAL_SURFACE('',#14324,2.);
#148=CYLINDRICAL_SURFACE('',#14326,2.);
#149=CYLINDRICAL_SURFACE('',#14329,1.);
#150=CYLINDRICAL_SURFACE('',#14334,2.);
#151=CYLINDRICAL_SURFACE('',#14339,2.);
#152=CYLINDRICAL_SURFACE('',#14341,1.5);
#153=CYLINDRICAL_SURFACE('',#14342,2.);
#154=CYLINDRICAL_SURFACE('',#14344,1.5);
#155=CYLINDRICAL_SURFACE('',#14346,1.5);
#156=CYLINDRICAL_SURFACE('',#14348,1.5);
#157=CYLINDRICAL_SURFACE('',#14350,1.5);
#158=CYLINDRICAL_SURFACE('',#14354,2.);
#159=CYLINDRICAL_SURFACE('',#14359,1.5);
#160=CYLINDRICAL_SURFACE('',#14371,0.9906);
#161=CYLINDRICAL_SURFACE('',#14374,0.990599999999977);
#162=CYLINDRICAL_SURFACE('',#14377,2.);
#163=CYLINDRICAL_SURFACE('',#14378,2.);
#164=CYLINDRICAL_SURFACE('',#14380,2.);
#165=CYLINDRICAL_SURFACE('',#14381,2.);
#166=CYLINDRICAL_SURFACE('',#14384,10.);
#167=CYLINDRICAL_SURFACE('',#14386,0.9906);
#168=CYLINDRICAL_SURFACE('',#14390,0.990599999999977);
#169=CYLINDRICAL_SURFACE('',#14393,2.);
#170=CYLINDRICAL_SURFACE('',#14394,2.);
#171=CYLINDRICAL_SURFACE('',#14396,2.);
#172=CYLINDRICAL_SURFACE('',#14398,2.);
#173=CYLINDRICAL_SURFACE('',#14402,1.8288);
#174=CYLINDRICAL_SURFACE('',#14404,1.8288);
#175=CYLINDRICAL_SURFACE('',#14416,1.8288);
#176=CYLINDRICAL_SURFACE('',#14419,1.8288);
#177=CYLINDRICAL_SURFACE('',#14438,0.25);
#178=CYLINDRICAL_SURFACE('',#14440,0.25);
#179=CYLINDRICAL_SURFACE('',#14442,0.25);
#180=CYLINDRICAL_SURFACE('',#14444,1.);
#181=CYLINDRICAL_SURFACE('',#14445,0.25);
#182=CYLINDRICAL_SURFACE('',#14447,0.25);
#183=CYLINDRICAL_SURFACE('',#14449,1.);
#184=CYLINDRICAL_SURFACE('',#14450,0.25);
#185=CYLINDRICAL_SURFACE('',#14453,0.25);
#186=CYLINDRICAL_SURFACE('',#14455,1.);
#187=CYLINDRICAL_SURFACE('',#14456,0.25);
#188=CYLINDRICAL_SURFACE('',#14458,1.);
#189=CYLINDRICAL_SURFACE('',#14459,0.25);
#190=CYLINDRICAL_SURFACE('',#14461,0.25);
#191=CYLINDRICAL_SURFACE('',#14463,0.25);
#192=CYLINDRICAL_SURFACE('',#14466,0.5);
#193=CYLINDRICAL_SURFACE('',#14469,0.5);
#194=CYLINDRICAL_SURFACE('',#14474,0.5);
#195=CYLINDRICAL_SURFACE('',#14483,0.25);
#196=CYLINDRICAL_SURFACE('',#14487,0.25);
#197=CYLINDRICAL_SURFACE('',#14491,0.5);
#198=CYLINDRICAL_SURFACE('',#14495,1.);
#199=CYLINDRICAL_SURFACE('',#14498,0.5);
#200=CYLINDRICAL_SURFACE('',#14501,0.25);
#201=CYLINDRICAL_SURFACE('',#14504,0.5);
#202=CYLINDRICAL_SURFACE('',#14507,0.5);
#203=CYLINDRICAL_SURFACE('',#14513,0.5);
#204=CYLINDRICAL_SURFACE('',#14516,0.25);
#205=CYLINDRICAL_SURFACE('',#14520,0.5);
#206=CYLINDRICAL_SURFACE('',#14523,0.5);
#207=CYLINDRICAL_SURFACE('',#14527,1.);
#208=CYLINDRICAL_SURFACE('',#14532,0.5);
#209=CYLINDRICAL_SURFACE('',#14533,1.);
#210=CYLINDRICAL_SURFACE('',#14534,1.);
#211=CYLINDRICAL_SURFACE('',#14536,1.);
#212=CYLINDRICAL_SURFACE('',#14537,0.5);
#213=CYLINDRICAL_SURFACE('',#14540,1.);
#214=CYLINDRICAL_SURFACE('',#14541,1.);
#215=CYLINDRICAL_SURFACE('',#14545,1.);
#216=CYLINDRICAL_SURFACE('',#14547,0.5);
#217=CYLINDRICAL_SURFACE('',#14550,0.5);
#218=CYLINDRICAL_SURFACE('',#14554,0.5);
#219=CYLINDRICAL_SURFACE('',#14555,0.990599999999977);
#220=CYLINDRICAL_SURFACE('',#14561,0.9906);
#221=CYLINDRICAL_SURFACE('',#14563,0.990599999999977);
#222=CYLINDRICAL_SURFACE('',#14564,0.9906);
#223=CYLINDRICAL_SURFACE('',#14568,1.8288);
#224=CYLINDRICAL_SURFACE('',#14570,1.8288);
#225=CYLINDRICAL_SURFACE('',#14582,1.8288);
#226=CYLINDRICAL_SURFACE('',#14585,1.8288);
#227=CYLINDRICAL_SURFACE('',#14599,0.25);
#228=CYLINDRICAL_SURFACE('',#14601,0.25);
#229=CYLINDRICAL_SURFACE('',#14603,0.25);
#230=CYLINDRICAL_SURFACE('',#14605,1.);
#231=CYLINDRICAL_SURFACE('',#14607,0.25);
#232=CYLINDRICAL_SURFACE('',#14609,0.25);
#233=CYLINDRICAL_SURFACE('',#14611,0.25);
#234=CYLINDRICAL_SURFACE('',#14614,0.25);
#235=CYLINDRICAL_SURFACE('',#14616,1.);
#236=CYLINDRICAL_SURFACE('',#14617,0.25);
#237=CYLINDRICAL_SURFACE('',#14619,1.);
#238=CYLINDRICAL_SURFACE('',#14621,0.25);
#239=CYLINDRICAL_SURFACE('',#14623,0.25);
#240=CYLINDRICAL_SURFACE('',#14625,0.25);
#241=CYLINDRICAL_SURFACE('',#14628,0.5);
#242=CYLINDRICAL_SURFACE('',#14631,0.5);
#243=CYLINDRICAL_SURFACE('',#14636,0.5);
#244=CYLINDRICAL_SURFACE('',#14645,0.25);
#245=CYLINDRICAL_SURFACE('',#14649,0.25);
#246=CYLINDRICAL_SURFACE('',#14653,0.5);
#247=CYLINDRICAL_SURFACE('',#14657,1.);
#248=CYLINDRICAL_SURFACE('',#14660,0.5);
#249=CYLINDRICAL_SURFACE('',#14663,0.25);
#250=CYLINDRICAL_SURFACE('',#14666,0.5);
#251=CYLINDRICAL_SURFACE('',#14669,0.5);
#252=CYLINDRICAL_SURFACE('',#14675,0.5);
#253=CYLINDRICAL_SURFACE('',#14678,0.25);
#254=CYLINDRICAL_SURFACE('',#14682,0.5);
#255=CYLINDRICAL_SURFACE('',#14685,0.5);
#256=CYLINDRICAL_SURFACE('',#14689,1.);
#257=CYLINDRICAL_SURFACE('',#14694,0.5);
#258=CYLINDRICAL_SURFACE('',#14695,1.);
#259=CYLINDRICAL_SURFACE('',#14696,1.);
#260=CYLINDRICAL_SURFACE('',#14698,1.);
#261=CYLINDRICAL_SURFACE('',#14699,0.5);
#262=CYLINDRICAL_SURFACE('',#14702,1.);
#263=CYLINDRICAL_SURFACE('',#14703,1.);
#264=CYLINDRICAL_SURFACE('',#14707,1.);
#265=CYLINDRICAL_SURFACE('',#14709,0.5);
#266=CYLINDRICAL_SURFACE('',#14712,0.5);
#267=CYLINDRICAL_SURFACE('',#14716,0.5);
#268=CYLINDRICAL_SURFACE('',#14717,0.990599999999977);
#269=CYLINDRICAL_SURFACE('',#14720,1.);
#270=CYLINDRICAL_SURFACE('',#14730,0.9906);
#271=CYLINDRICAL_SURFACE('',#14733,0.990599999999977);
#272=CYLINDRICAL_SURFACE('',#14739,2.);
#273=CYLINDRICAL_SURFACE('',#14749,2.);
#274=CYLINDRICAL_SURFACE('',#14750,2.);
#275=CYLINDRICAL_SURFACE('',#14752,2.);
#276=CYLINDRICAL_SURFACE('',#14753,2.);
#277=CYLINDRICAL_SURFACE('',#14756,10.);
#278=CYLINDRICAL_SURFACE('',#14758,0.9906);
#279=CYLINDRICAL_SURFACE('',#14762,0.990599999999977);
#280=CYLINDRICAL_SURFACE('',#14766,2.);
#281=CYLINDRICAL_SURFACE('',#14767,2.);
#282=CYLINDRICAL_SURFACE('',#14770,2.);
#283=CYLINDRICAL_SURFACE('',#14773,2.);
#284=CYLINDRICAL_SURFACE('',#14778,1.8288);
#285=CYLINDRICAL_SURFACE('',#14780,1.8288);
#286=CYLINDRICAL_SURFACE('',#14792,1.8288);
#287=CYLINDRICAL_SURFACE('',#14795,1.8288);
#288=CYLINDRICAL_SURFACE('',#14814,0.25);
#289=CYLINDRICAL_SURFACE('',#14816,0.25);
#290=CYLINDRICAL_SURFACE('',#14818,0.25);
#291=CYLINDRICAL_SURFACE('',#14820,1.);
#292=CYLINDRICAL_SURFACE('',#14821,0.25);
#293=CYLINDRICAL_SURFACE('',#14823,0.25);
#294=CYLINDRICAL_SURFACE('',#14825,1.);
#295=CYLINDRICAL_SURFACE('',#14826,0.25);
#296=CYLINDRICAL_SURFACE('',#14829,0.25);
#297=CYLINDRICAL_SURFACE('',#14831,1.);
#298=CYLINDRICAL_SURFACE('',#14832,0.25);
#299=CYLINDRICAL_SURFACE('',#14834,1.);
#300=CYLINDRICAL_SURFACE('',#14835,0.25);
#301=CYLINDRICAL_SURFACE('',#14837,0.25);
#302=CYLINDRICAL_SURFACE('',#14839,0.25);
#303=CYLINDRICAL_SURFACE('',#14842,0.5);
#304=CYLINDRICAL_SURFACE('',#14845,0.5);
#305=CYLINDRICAL_SURFACE('',#14850,0.5);
#306=CYLINDRICAL_SURFACE('',#14868,0.25);
#307=CYLINDRICAL_SURFACE('',#14872,0.25);
#308=CYLINDRICAL_SURFACE('',#14876,0.5);
#309=CYLINDRICAL_SURFACE('',#14880,1.);
#310=CYLINDRICAL_SURFACE('',#14882,0.5);
#311=CYLINDRICAL_SURFACE('',#14885,0.25);
#312=CYLINDRICAL_SURFACE('',#14888,0.5);
#313=CYLINDRICAL_SURFACE('',#14891,0.5);
#314=CYLINDRICAL_SURFACE('',#14896,0.5);
#315=CYLINDRICAL_SURFACE('',#14899,0.25);
#316=CYLINDRICAL_SURFACE('',#14902,0.5);
#317=CYLINDRICAL_SURFACE('',#14905,0.5);
#318=CYLINDRICAL_SURFACE('',#14909,1.);
#319=CYLINDRICAL_SURFACE('',#14913,0.5);
#320=CYLINDRICAL_SURFACE('',#14914,1.);
#321=CYLINDRICAL_SURFACE('',#14915,1.);
#322=CYLINDRICAL_SURFACE('',#14917,1.);
#323=CYLINDRICAL_SURFACE('',#14918,0.5);
#324=CYLINDRICAL_SURFACE('',#14921,1.);
#325=CYLINDRICAL_SURFACE('',#14922,1.);
#326=CYLINDRICAL_SURFACE('',#14929,1.);
#327=CYLINDRICAL_SURFACE('',#14931,0.5);
#328=CYLINDRICAL_SURFACE('',#14934,0.5);
#329=CYLINDRICAL_SURFACE('',#14938,0.5);
#330=CYLINDRICAL_SURFACE('',#14939,0.990599999999977);
#331=CYLINDRICAL_SURFACE('',#14945,0.9906);
#332=CYLINDRICAL_SURFACE('',#14947,0.990599999999977);
#333=CYLINDRICAL_SURFACE('',#14948,0.9906);
#334=CYLINDRICAL_SURFACE('',#14952,1.8288);
#335=CYLINDRICAL_SURFACE('',#14954,1.8288);
#336=CYLINDRICAL_SURFACE('',#14966,1.8288);
#337=CYLINDRICAL_SURFACE('',#14969,1.8288);
#338=CYLINDRICAL_SURFACE('',#14983,0.25);
#339=CYLINDRICAL_SURFACE('',#14985,0.25);
#340=CYLINDRICAL_SURFACE('',#14987,0.25);
#341=CYLINDRICAL_SURFACE('',#14989,1.);
#342=CYLINDRICAL_SURFACE('',#14991,0.25);
#343=CYLINDRICAL_SURFACE('',#14993,0.25);
#344=CYLINDRICAL_SURFACE('',#14995,0.25);
#345=CYLINDRICAL_SURFACE('',#14998,0.25);
#346=CYLINDRICAL_SURFACE('',#15000,1.);
#347=CYLINDRICAL_SURFACE('',#15001,0.25);
#348=CYLINDRICAL_SURFACE('',#15003,1.);
#349=CYLINDRICAL_SURFACE('',#15005,0.25);
#350=CYLINDRICAL_SURFACE('',#15007,0.25);
#351=CYLINDRICAL_SURFACE('',#15009,0.25);
#352=CYLINDRICAL_SURFACE('',#15012,0.5);
#353=CYLINDRICAL_SURFACE('',#15015,0.5);
#354=CYLINDRICAL_SURFACE('',#15020,0.5);
#355=CYLINDRICAL_SURFACE('',#15029,0.25);
#356=CYLINDRICAL_SURFACE('',#15033,0.25);
#357=CYLINDRICAL_SURFACE('',#15037,0.5);
#358=CYLINDRICAL_SURFACE('',#15041,1.);
#359=CYLINDRICAL_SURFACE('',#15044,0.5);
#360=CYLINDRICAL_SURFACE('',#15047,0.25);
#361=CYLINDRICAL_SURFACE('',#15050,0.5);
#362=CYLINDRICAL_SURFACE('',#15053,0.5);
#363=CYLINDRICAL_SURFACE('',#15059,0.5);
#364=CYLINDRICAL_SURFACE('',#15062,0.25);
#365=CYLINDRICAL_SURFACE('',#15066,0.5);
#366=CYLINDRICAL_SURFACE('',#15069,0.5);
#367=CYLINDRICAL_SURFACE('',#15073,1.);
#368=CYLINDRICAL_SURFACE('',#15078,0.5);
#369=CYLINDRICAL_SURFACE('',#15079,1.);
#370=CYLINDRICAL_SURFACE('',#15080,1.);
#371=CYLINDRICAL_SURFACE('',#15082,1.);
#372=CYLINDRICAL_SURFACE('',#15083,0.5);
#373=CYLINDRICAL_SURFACE('',#15086,1.);
#374=CYLINDRICAL_SURFACE('',#15087,1.);
#375=CYLINDRICAL_SURFACE('',#15094,1.);
#376=CYLINDRICAL_SURFACE('',#15096,0.5);
#377=CYLINDRICAL_SURFACE('',#15099,0.5);
#378=CYLINDRICAL_SURFACE('',#15103,0.5);
#379=CYLINDRICAL_SURFACE('',#15104,0.990599999999977);
#380=CYLINDRICAL_SURFACE('',#15107,1.);
#381=CYLINDRICAL_SURFACE('',#15111,1.5);
#382=CYLINDRICAL_SURFACE('',#15115,2.);
#383=CYLINDRICAL_SURFACE('',#15118,1.5);
#384=CYLINDRICAL_SURFACE('',#15122,2.);
#385=CYLINDRICAL_SURFACE('',#15125,1.);
#386=CYLINDRICAL_SURFACE('',#15130,2.);
#387=CYLINDRICAL_SURFACE('',#15133,2.);
#388=CYLINDRICAL_SURFACE('',#15135,1.5);
#389=CYLINDRICAL_SURFACE('',#15136,2.);
#390=CYLINDRICAL_SURFACE('',#15138,1.5);
#391=CYLINDRICAL_SURFACE('',#15140,1.5);
#392=CYLINDRICAL_SURFACE('',#15142,1.5);
#393=CYLINDRICAL_SURFACE('',#15151,4.931);
#394=CYLINDRICAL_SURFACE('',#15163,4.931);
#395=CYLINDRICAL_SURFACE('',#15165,4.931);
#396=CYLINDRICAL_SURFACE('',#15170,4.931);
#397=CYLINDRICAL_SURFACE('',#15178,2.);
#398=CYLINDRICAL_SURFACE('',#15183,2.);
#399=CYLINDRICAL_SURFACE('',#15188,1.);
#400=CYLINDRICAL_SURFACE('',#15190,2.);
#401=CYLINDRICAL_SURFACE('',#15194,2.);
#402=CYLINDRICAL_SURFACE('',#15200,1.);
#403=CYLINDRICAL_SURFACE('',#15206,17.526);
#404=CYLINDRICAL_SURFACE('',#15208,18.826);
#405=FACE_BOUND('',#2091,.T.);
#406=FACE_BOUND('',#2124,.T.);
#407=FACE_BOUND('',#2209,.T.);
#408=FACE_BOUND('',#2236,.T.);
#409=FACE_BOUND('',#2237,.T.);
#410=FACE_BOUND('',#2404,.T.);
#411=FACE_BOUND('',#2506,.T.);
#412=FACE_BOUND('',#2622,.T.);
#413=FACE_BOUND('',#2663,.T.);
#414=FACE_BOUND('',#2765,.T.);
#415=FACE_BOUND('',#2819,.T.);
#416=FACE_BOUND('',#2821,.T.);
#417=FACE_BOUND('',#2822,.T.);
#418=FACE_BOUND('',#2960,.T.);
#419=PLANE('',#14030);
#420=PLANE('',#14036);
#421=PLANE('',#14047);
#422=PLANE('',#14054);
#423=PLANE('',#14057);
#424=PLANE('',#14060);
#425=PLANE('',#14062);
#426=PLANE('',#14065);
#427=PLANE('',#14071);
#428=PLANE('',#14079);
#429=PLANE('',#14082);
#430=PLANE('',#14083);
#431=PLANE('',#14093);
#432=PLANE('',#14096);
#433=PLANE('',#14101);
#434=PLANE('',#14116);
#435=PLANE('',#14126);
#436=PLANE('',#14127);
#437=PLANE('',#14132);
#438=PLANE('',#14187);
#439=PLANE('',#14198);
#440=PLANE('',#14209);
#441=PLANE('',#14225);
#442=PLANE('',#14246);
#443=PLANE('',#14250);
#444=PLANE('',#14256);
#445=PLANE('',#14286);
#446=PLANE('',#14307);
#447=PLANE('',#14309);
#448=PLANE('',#14321);
#449=PLANE('',#14322);
#450=PLANE('',#14323);
#451=PLANE('',#14336);
#452=PLANE('',#14337);
#453=PLANE('',#14351);
#454=PLANE('',#14357);
#455=PLANE('',#14361);
#456=PLANE('',#14364);
#457=PLANE('',#14365);
#458=PLANE('',#14366);
#459=PLANE('',#14367);
#460=PLANE('',#14368);
#461=PLANE('',#14369);
#462=PLANE('',#14370);
#463=PLANE('',#14372);
#464=PLANE('',#14375);
#465=PLANE('',#14385);
#466=PLANE('',#14387);
#467=PLANE('',#14391);
#468=PLANE('',#14399);
#469=PLANE('',#14400);
#470=PLANE('',#14401);
#471=PLANE('',#14406);
#472=PLANE('',#14409);
#473=PLANE('',#14410);
#474=PLANE('',#14411);
#475=PLANE('',#14414);
#476=PLANE('',#14415);
#477=PLANE('',#14422);
#478=PLANE('',#14425);
#479=PLANE('',#14426);
#480=PLANE('',#14427);
#481=PLANE('',#14430);
#482=PLANE('',#14431);
#483=PLANE('',#14432);
#484=PLANE('',#14437);
#485=PLANE('',#14480);
#486=PLANE('',#14530);
#487=PLANE('',#14538);
#488=PLANE('',#14543);
#489=PLANE('',#14558);
#490=PLANE('',#14562);
#491=PLANE('',#14565);
#492=PLANE('',#14566);
#493=PLANE('',#14567);
#494=PLANE('',#14572);
#495=PLANE('',#14575);
#496=PLANE('',#14576);
#497=PLANE('',#14577);
#498=PLANE('',#14580);
#499=PLANE('',#14581);
#500=PLANE('',#14588);
#501=PLANE('',#14591);
#502=PLANE('',#14592);
#503=PLANE('',#14593);
#504=PLANE('',#14596);
#505=PLANE('',#14597);
#506=PLANE('',#14598);
#507=PLANE('',#14642);
#508=PLANE('',#14692);
#509=PLANE('',#14700);
#510=PLANE('',#14705);
#511=PLANE('',#14718);
#512=PLANE('',#14719);
#513=PLANE('',#14721);
#514=PLANE('',#14724);
#515=PLANE('',#14725);
#516=PLANE('',#14726);
#517=PLANE('',#14727);
#518=PLANE('',#14728);
#519=PLANE('',#14729);
#520=PLANE('',#14731);
#521=PLANE('',#14734);
#522=PLANE('',#14741);
#523=PLANE('',#14742);
#524=PLANE('',#14747);
#525=PLANE('',#14757);
#526=PLANE('',#14759);
#527=PLANE('',#14763);
#528=PLANE('',#14775);
#529=PLANE('',#14776);
#530=PLANE('',#14777);
#531=PLANE('',#14782);
#532=PLANE('',#14785);
#533=PLANE('',#14786);
#534=PLANE('',#14787);
#535=PLANE('',#14790);
#536=PLANE('',#14791);
#537=PLANE('',#14798);
#538=PLANE('',#14801);
#539=PLANE('',#14802);
#540=PLANE('',#14803);
#541=PLANE('',#14806);
#542=PLANE('',#14807);
#543=PLANE('',#14808);
#544=PLANE('',#14813);
#545=PLANE('',#14856);
#546=PLANE('',#14865);
#547=PLANE('',#14911);
#548=PLANE('',#14919);
#549=PLANE('',#14924);
#550=PLANE('',#14942);
#551=PLANE('',#14946);
#552=PLANE('',#14949);
#553=PLANE('',#14950);
#554=PLANE('',#14951);
#555=PLANE('',#14956);
#556=PLANE('',#14959);
#557=PLANE('',#14960);
#558=PLANE('',#14961);
#559=PLANE('',#14964);
#560=PLANE('',#14965);
#561=PLANE('',#14972);
#562=PLANE('',#14975);
#563=PLANE('',#14976);
#564=PLANE('',#14977);
#565=PLANE('',#14980);
#566=PLANE('',#14981);
#567=PLANE('',#14982);
#568=PLANE('',#15026);
#569=PLANE('',#15076);
#570=PLANE('',#15084);
#571=PLANE('',#15089);
#572=PLANE('',#15105);
#573=PLANE('',#15106);
#574=PLANE('',#15108);
#575=PLANE('',#15112);
#576=PLANE('',#15119);
#577=PLANE('',#15120);
#578=PLANE('',#15121);
#579=PLANE('',#15132);
#580=PLANE('',#15146);
#581=PLANE('',#15150);
#582=PLANE('',#15172);
#583=PLANE('',#15174);
#584=PLANE('',#15175);
#585=PLANE('',#15176);
#586=PLANE('',#15189);
#587=PLANE('',#15197);
#588=PLANE('',#15210);
#589=CIRCLE('',#14028,1.00006324269337);
#590=CIRCLE('',#14031,17.526);
#591=CIRCLE('',#14032,14.2);
#592=CIRCLE('',#14034,0.457199834800518);
#593=CIRCLE('',#14035,0.457199834800518);
#594=CIRCLE('',#14038,0.457200000031422);
#595=CIRCLE('',#14039,0.457200000031422);
#596=CIRCLE('',#14041,0.45720000000003);
#597=CIRCLE('',#14042,0.45720000000003);
#598=CIRCLE('',#14043,0.45720000000003);
#599=CIRCLE('',#14044,0.45720000000003);
#600=CIRCLE('',#14045,0.45720000000003);
#601=CIRCLE('',#14046,0.45720000000003);
#602=CIRCLE('',#14049,0.457200226912318);
#603=CIRCLE('',#14050,0.457200226912318);
#604=CIRCLE('',#14052,0.9906);
#605=CIRCLE('',#14053,0.99060000000001);
#606=CIRCLE('',#14059,0.9906);
#607=CIRCLE('',#14064,0.990599999999977);
#608=CIRCLE('',#14066,12.179843568538);
#609=CIRCLE('',#14067,15.1602405269766);
#610=CIRCLE('',#14069,0.990599999999968);
#611=CIRCLE('',#14070,0.990599999999977);
#612=CIRCLE('',#14073,0.45720000000003);
#613=CIRCLE('',#14074,0.45720000000003);
#614=CIRCLE('',#14075,0.45720000000003);
#615=CIRCLE('',#14076,0.45720000000003);
#616=CIRCLE('',#14077,0.45720000000003);
#617=CIRCLE('',#14078,0.45720000000003);
#618=CIRCLE('',#14086,10.);
#619=CIRCLE('',#14087,2.);
#620=CIRCLE('',#14088,12.);
#621=CIRCLE('',#14095,0.990599999999977);
#622=CIRCLE('',#14097,15.1602405269766);
#623=CIRCLE('',#14098,12.179843568538);
#624=CIRCLE('',#14100,0.9906);
#625=CIRCLE('',#14104,2.);
#626=CIRCLE('',#14106,12.);
#627=CIRCLE('',#14107,10.);
#628=CIRCLE('',#14111,2.64866191682532);
#629=CIRCLE('',#14113,2.99999999999997);
#630=CIRCLE('',#14115,10.);
#631=CIRCLE('',#14118,0.9906);
#632=CIRCLE('',#14119,2.64866191682532);
#633=CIRCLE('',#14121,2.99999999999998);
#634=CIRCLE('',#14122,3.);
#635=CIRCLE('',#14124,2.99999999999997);
#636=CIRCLE('',#14125,3.00000000000002);
#637=CIRCLE('',#14129,10.);
#638=CIRCLE('',#14130,4.97810255809728);
#639=CIRCLE('',#14138,10.2550045405388);
#640=CIRCLE('',#14139,11.1895830224171);
#641=CIRCLE('',#14141,0.990599999999977);
#642=CIRCLE('',#14143,0.9906);
#643=CIRCLE('',#14145,0.990599999999977);
#644=CIRCLE('',#14147,0.457199834800518);
#645=CIRCLE('',#14148,8.9754871664968);
#646=CIRCLE('',#14149,0.457199834800518);
#647=CIRCLE('',#14150,8.51856589268605);
#648=CIRCLE('',#14152,11.1895830224171);
#649=CIRCLE('',#14154,16.1502370802216);
#650=CIRCLE('',#14156,16.4225519545177);
#651=CIRCLE('',#14158,0.457200226912318);
#652=CIRCLE('',#14159,14.3545915894616);
#653=CIRCLE('',#14160,0.457200226912318);
#654=CIRCLE('',#14161,13.8976699005693);
#655=CIRCLE('',#14163,0.45720000000003);
#656=CIRCLE('',#14164,13.7129463469532);
#657=CIRCLE('',#14165,13.2560248310165);
#658=CIRCLE('',#14167,0.457199834800518);
#659=CIRCLE('',#14169,0.457200226912318);
#660=CIRCLE('',#14171,8.97548716649682);
#661=CIRCLE('',#14172,8.51856589268607);
#662=CIRCLE('',#14175,16.1502370802217);
#663=CIRCLE('',#14177,16.4225519545177);
#664=CIRCLE('',#14179,14.3545915894617);
#665=CIRCLE('',#14180,13.8976699005693);
#666=CIRCLE('',#14182,13.7129463469533);
#667=CIRCLE('',#14183,0.45720000000003);
#668=CIRCLE('',#14184,13.2560248310166);
#669=CIRCLE('',#14186,9.16018930018842);
#670=CIRCLE('',#14190,9.16018930018842);
#671=CIRCLE('',#14192,0.457200000031422);
#672=CIRCLE('',#14193,9.61711080421909);
#673=CIRCLE('',#14194,0.457200000031422);
#674=CIRCLE('',#14197,0.457200000031422);
#675=CIRCLE('',#14200,9.61711080421908);
#676=CIRCLE('',#14203,10.2550045405388);
#677=CIRCLE('',#14205,19.7893230113204);
#678=CIRCLE('',#14210,18.826);
#679=CIRCLE('',#14211,18.826);
#680=CIRCLE('',#14213,0.258431290783208);
#681=CIRCLE('',#14214,10.);
#682=CIRCLE('',#14215,10.);
#683=CIRCLE('',#14216,0.258431290783208);
#684=CIRCLE('',#14222,10.);
#685=CIRCLE('',#14224,0.457199834800518);
#686=CIRCLE('',#14227,0.457200000031422);
#687=CIRCLE('',#14229,0.457200226912318);
#688=CIRCLE('',#14230,10.);
#689=CIRCLE('',#14231,10.2550045405388);
#690=CIRCLE('',#14232,10.);
#691=CIRCLE('',#14233,0.258431290783208);
#692=CIRCLE('',#14235,10.);
#693=CIRCLE('',#14236,10.2550045405388);
#694=CIRCLE('',#14237,0.258431290783208);
#695=CIRCLE('',#14239,9.61711080421907);
#696=CIRCLE('',#14240,0.457200000031422);
#697=CIRCLE('',#14241,9.1601893001884);
#698=CIRCLE('',#14243,8.97548716649681);
#699=CIRCLE('',#14245,0.457200000031422);
#700=CIRCLE('',#14248,9.61711080421907);
#701=CIRCLE('',#14249,9.1601893001884);
#702=CIRCLE('',#14251,13.2560248310165);
#703=CIRCLE('',#14252,13.2560248310165);
#704=CIRCLE('',#14254,13.7129463469533);
#705=CIRCLE('',#14255,13.8976699005693);
#706=CIRCLE('',#14258,13.7129463469532);
#707=CIRCLE('',#14259,13.8976699005693);
#708=CIRCLE('',#14261,8.97548716649681);
#709=CIRCLE('',#14263,0.45720000000003);
#710=CIRCLE('',#14265,14.3545915894616);
#711=CIRCLE('',#14266,0.457200226912318);
#712=CIRCLE('',#14268,16.1502370802216);
#713=CIRCLE('',#14269,16.4225519545177);
#714=CIRCLE('',#14271,0.990599999999977);
#715=CIRCLE('',#14272,15.1602405269766);
#716=CIRCLE('',#14273,0.990599999999977);
#717=CIRCLE('',#14275,0.9906);
#718=CIRCLE('',#14276,11.1895830224171);
#719=CIRCLE('',#14277,0.9906);
#720=CIRCLE('',#14278,12.179843568538);
#721=CIRCLE('',#14280,0.457199834800518);
#722=CIRCLE('',#14281,8.51856578957234);
#723=CIRCLE('',#14283,0.45720000000003);
#724=CIRCLE('',#14285,0.457200226912318);
#725=CIRCLE('',#14288,0.990599999999977);
#726=CIRCLE('',#14290,0.9906);
#727=CIRCLE('',#14292,0.457199834800518);
#728=CIRCLE('',#14295,14.3545915894617);
#729=CIRCLE('',#14297,16.1502370802217);
#730=CIRCLE('',#14298,16.4225519545177);
#731=CIRCLE('',#14300,15.1602405269766);
#732=CIRCLE('',#14302,11.1895830224171);
#733=CIRCLE('',#14303,12.179843568538);
#734=CIRCLE('',#14305,8.51856578957232);
#735=CIRCLE('',#14310,2.64866191682532);
#736=CIRCLE('',#14311,2.64866191682532);
#737=CIRCLE('',#14325,2.00000000000016);
#738=CIRCLE('',#14327,1.99999999999997);
#739=CIRCLE('',#14328,2.00000000000004);
#740=CIRCLE('',#14330,1.);
#741=CIRCLE('',#14331,0.999999999999983);
#742=CIRCLE('',#14332,0.999999999999983);
#743=CIRCLE('',#14333,1.);
#744=CIRCLE('',#14335,2.);
#745=CIRCLE('',#14340,2.00000000000019);
#746=CIRCLE('',#14343,2.00000000000021);
#747=CIRCLE('',#14347,1.49999999999999);
#748=CIRCLE('',#14349,1.5);
#749=CIRCLE('',#14352,6.24170092757446);
#750=CIRCLE('',#14353,6.24170092757446);
#751=CIRCLE('',#14355,1.99999999999992);
#752=CIRCLE('',#14356,1.99999999999992);
#753=CIRCLE('',#14362,6.24170092757446);
#754=CIRCLE('',#14363,6.24170092757446);
#755=CIRCLE('',#14417,1.8288);
#756=CIRCLE('',#14420,1.8288);
#757=CIRCLE('',#14439,0.25);
#758=CIRCLE('',#14441,0.250000000000004);
#759=CIRCLE('',#14443,0.249999999999997);
#760=CIRCLE('',#14446,0.249999999999979);
#761=CIRCLE('',#14448,0.250000000000004);
#762=CIRCLE('',#14451,0.249999999999997);
#763=CIRCLE('',#14452,0.250000000000004);
#764=CIRCLE('',#14454,0.249999999999995);
#765=CIRCLE('',#14457,0.250000000000004);
#766=CIRCLE('',#14460,0.249999999999997);
#767=CIRCLE('',#14462,0.250000000000004);
#768=CIRCLE('',#14464,0.250000000000004);
#769=CIRCLE('',#14467,0.499999999999989);
#770=CIRCLE('',#14468,1.4803295942208);
#771=CIRCLE('',#14470,0.499999999999973);
#772=CIRCLE('',#14471,0.500000000000014);
#773=CIRCLE('',#14475,0.499999999999999);
#774=CIRCLE('',#14478,1.38693464988864);
#775=CIRCLE('',#14481,2.0788);
#776=CIRCLE('',#14482,2.0788);
#777=CIRCLE('',#14484,0.250000000000004);
#778=CIRCLE('',#14485,0.250000000000004);
#779=CIRCLE('',#14488,0.250000000000004);
#780=CIRCLE('',#14489,0.250000000000004);
#781=CIRCLE('',#14492,0.500000000000007);
#782=CIRCLE('',#14493,0.500000000000014);
#783=CIRCLE('',#14494,0.500000000000007);
#784=CIRCLE('',#14496,0.500000000000002);
#785=CIRCLE('',#14499,0.5);
#786=CIRCLE('',#14500,0.5);
#787=CIRCLE('',#14502,0.250000000000004);
#788=CIRCLE('',#14503,0.250000000000004);
#789=CIRCLE('',#14505,0.5);
#790=CIRCLE('',#14506,0.5);
#791=CIRCLE('',#14508,0.500000000000007);
#792=CIRCLE('',#14509,0.5);
#793=CIRCLE('',#14510,0.5);
#794=CIRCLE('',#14511,0.500000000000007);
#795=CIRCLE('',#14512,0.412928823962133);
#796=CIRCLE('',#14514,0.5);
#797=CIRCLE('',#14515,0.5);
#798=CIRCLE('',#14517,0.250000000000004);
#799=CIRCLE('',#14518,0.250000000000004);
#800=CIRCLE('',#14519,0.412928823962133);
#801=CIRCLE('',#14521,0.5);
#802=CIRCLE('',#14522,0.5);
#803=CIRCLE('',#14524,0.500000000000007);
#804=CIRCLE('',#14525,0.5);
#805=CIRCLE('',#14526,0.5);
#806=CIRCLE('',#14529,0.500000000000008);
#807=CIRCLE('',#14535,1.00000004362738);
#808=CIRCLE('',#14542,1.00000004377106);
#809=CIRCLE('',#14546,0.499999999999994);
#810=CIRCLE('',#14548,0.499999999999996);
#811=CIRCLE('',#14549,0.500000000000012);
#812=CIRCLE('',#14551,0.500000000000007);
#813=CIRCLE('',#14552,0.499999999999994);
#814=CIRCLE('',#14553,0.499999999999999);
#815=CIRCLE('',#14583,1.8288);
#816=CIRCLE('',#14586,1.8288);
#817=CIRCLE('',#14600,0.25);
#818=CIRCLE('',#14602,0.250000000000004);
#819=CIRCLE('',#14604,0.249999999999997);
#820=CIRCLE('',#14608,0.249999999999979);
#821=CIRCLE('',#14610,0.250000000000004);
#822=CIRCLE('',#14612,0.249999999999997);
#823=CIRCLE('',#14613,0.250000000000004);
#824=CIRCLE('',#14615,0.249999999999995);
#825=CIRCLE('',#14618,0.250000000000004);
#826=CIRCLE('',#14622,0.249999999999997);
#827=CIRCLE('',#14624,0.250000000000004);
#828=CIRCLE('',#14626,0.250000000000004);
#829=CIRCLE('',#14629,0.500000000000007);
#830=CIRCLE('',#14630,1.48024480123299);
#831=CIRCLE('',#14632,0.500000000000027);
#832=CIRCLE('',#14633,0.499999999999987);
#833=CIRCLE('',#14637,0.499999999999999);
#834=CIRCLE('',#14640,1.38690572247484);
#835=CIRCLE('',#14643,2.0788);
#836=CIRCLE('',#14644,2.0788);
#837=CIRCLE('',#14646,0.250000000000004);
#838=CIRCLE('',#14647,0.250000000000004);
#839=CIRCLE('',#14650,0.250000000000004);
#840=CIRCLE('',#14651,0.250000000000004);
#841=CIRCLE('',#14654,0.500000000000007);
#842=CIRCLE('',#14655,0.500000000000014);
#843=CIRCLE('',#14656,0.500000000000007);
#844=CIRCLE('',#14658,0.50000000000001);
#845=CIRCLE('',#14661,0.5);
#846=CIRCLE('',#14662,0.5);
#847=CIRCLE('',#14664,0.250000000000004);
#848=CIRCLE('',#14665,0.250000000000004);
#849=CIRCLE('',#14667,0.5);
#850=CIRCLE('',#14668,0.5);
#851=CIRCLE('',#14670,0.500000000000007);
#852=CIRCLE('',#14671,0.5);
#853=CIRCLE('',#14672,0.5);
#854=CIRCLE('',#14673,0.500000000000007);
#855=CIRCLE('',#14674,0.412928823962133);
#856=CIRCLE('',#14676,0.5);
#857=CIRCLE('',#14677,0.5);
#858=CIRCLE('',#14679,0.250000000000004);
#859=CIRCLE('',#14680,0.250000000000004);
#860=CIRCLE('',#14681,0.412928823962133);
#861=CIRCLE('',#14683,0.5);
#862=CIRCLE('',#14684,0.5);
#863=CIRCLE('',#14686,0.500000000000007);
#864=CIRCLE('',#14687,0.5);
#865=CIRCLE('',#14688,0.5);
#866=CIRCLE('',#14691,0.500000000000018);
#867=CIRCLE('',#14708,0.500000000000034);
#868=CIRCLE('',#14710,0.500000000000009);
#869=CIRCLE('',#14711,0.500000000000012);
#870=CIRCLE('',#14713,0.500000000000007);
#871=CIRCLE('',#14714,0.499999999999989);
#872=CIRCLE('',#14715,0.500000000000012);
#873=CIRCLE('',#14722,0.412928823962133);
#874=CIRCLE('',#14723,0.412928823962133);
#875=CIRCLE('',#14737,6.24170092757446);
#876=CIRCLE('',#14738,6.24170092757446);
#877=CIRCLE('',#14740,2.00000000000009);
#878=CIRCLE('',#14745,6.24170092757446);
#879=CIRCLE('',#14746,6.24170092757446);
#880=CIRCLE('',#14793,1.8288);
#881=CIRCLE('',#14796,1.8288);
#882=CIRCLE('',#14815,0.25);
#883=CIRCLE('',#14817,0.250000000000004);
#884=CIRCLE('',#14819,0.249999999999997);
#885=CIRCLE('',#14822,0.249999999999979);
#886=CIRCLE('',#14824,0.250000000000004);
#887=CIRCLE('',#14827,0.249999999999997);
#888=CIRCLE('',#14828,0.250000000000004);
#889=CIRCLE('',#14830,0.249999999999995);
#890=CIRCLE('',#14833,0.250000000000004);
#891=CIRCLE('',#14836,0.249999999999997);
#892=CIRCLE('',#14838,0.250000000000004);
#893=CIRCLE('',#14840,0.250000000000004);
#894=CIRCLE('',#14843,0.499999999999998);
#895=CIRCLE('',#14844,1.48032959424063);
#896=CIRCLE('',#14846,0.5);
#897=CIRCLE('',#14847,0.500000000000018);
#898=CIRCLE('',#14851,0.500000000000013);
#899=CIRCLE('',#14854,1.38693464992151);
#900=CIRCLE('',#14857,0.412928823962133);
#901=CIRCLE('',#14858,0.412928823962133);
#902=CIRCLE('',#14860,0.412928823962133);
#903=CIRCLE('',#14861,0.412928823962133);
#904=CIRCLE('',#14862,0.412928823962133);
#905=CIRCLE('',#14863,0.412928823962133);
#906=CIRCLE('',#14866,2.0788);
#907=CIRCLE('',#14867,2.0788);
#908=CIRCLE('',#14869,0.250000000000004);
#909=CIRCLE('',#14870,0.250000000000004);
#910=CIRCLE('',#14873,0.250000000000004);
#911=CIRCLE('',#14874,0.250000000000004);
#912=CIRCLE('',#14877,0.500000000000007);
#913=CIRCLE('',#14878,0.500000000000007);
#914=CIRCLE('',#14879,0.500000000000007);
#915=CIRCLE('',#14881,0.500000000000024);
#916=CIRCLE('',#14883,0.5);
#917=CIRCLE('',#14884,0.5);
#918=CIRCLE('',#14886,0.250000000000004);
#919=CIRCLE('',#14887,0.250000000000004);
#920=CIRCLE('',#14889,0.5);
#921=CIRCLE('',#14890,0.5);
#922=CIRCLE('',#14892,0.500000000000007);
#923=CIRCLE('',#14893,0.500000000000007);
#924=CIRCLE('',#14894,0.5);
#925=CIRCLE('',#14895,0.5);
#926=CIRCLE('',#14897,0.5);
#927=CIRCLE('',#14898,0.5);
#928=CIRCLE('',#14900,0.250000000000004);
#929=CIRCLE('',#14901,0.250000000000004);
#930=CIRCLE('',#14903,0.5);
#931=CIRCLE('',#14904,0.5);
#932=CIRCLE('',#14906,0.500000000000014);
#933=CIRCLE('',#14907,0.5);
#934=CIRCLE('',#14908,0.5);
#935=CIRCLE('',#14910,0.500000000000001);
#936=CIRCLE('',#14916,1.00000003390938);
#937=CIRCLE('',#14923,1.00000004377106);
#938=CIRCLE('',#14930,0.499999999999995);
#939=CIRCLE('',#14932,0.499999999999998);
#940=CIRCLE('',#14933,0.500000000000007);
#941=CIRCLE('',#14935,0.500000000000012);
#942=CIRCLE('',#14936,0.499999999999979);
#943=CIRCLE('',#14937,0.499999999999998);
#944=CIRCLE('',#14967,1.8288);
#945=CIRCLE('',#14970,1.8288);
#946=CIRCLE('',#14984,0.25);
#947=CIRCLE('',#14986,0.250000000000004);
#948=CIRCLE('',#14988,0.249999999999997);
#949=CIRCLE('',#14992,0.249999999999979);
#950=CIRCLE('',#14994,0.250000000000004);
#951=CIRCLE('',#14996,0.249999999999997);
#952=CIRCLE('',#14997,0.250000000000004);
#953=CIRCLE('',#14999,0.249999999999995);
#954=CIRCLE('',#15002,0.250000000000004);
#955=CIRCLE('',#15006,0.249999999999997);
#956=CIRCLE('',#15008,0.250000000000004);
#957=CIRCLE('',#15010,0.250000000000004);
#958=CIRCLE('',#15013,0.50000000000002);
#959=CIRCLE('',#15014,1.48024480123085);
#960=CIRCLE('',#15016,0.500000000000027);
#961=CIRCLE('',#15017,0.5);
#962=CIRCLE('',#15021,0.500000000000014);
#963=CIRCLE('',#15024,1.38690572245923);
#964=CIRCLE('',#15027,2.0788);
#965=CIRCLE('',#15028,2.0788);
#966=CIRCLE('',#15030,0.250000000000004);
#967=CIRCLE('',#15031,0.250000000000004);
#968=CIRCLE('',#15034,0.250000000000004);
#969=CIRCLE('',#15035,0.250000000000004);
#970=CIRCLE('',#15038,0.500000000000007);
#971=CIRCLE('',#15039,0.500000000000007);
#972=CIRCLE('',#15040,0.500000000000007);
#973=CIRCLE('',#15042,0.499999999999995);
#974=CIRCLE('',#15045,0.5);
#975=CIRCLE('',#15046,0.5);
#976=CIRCLE('',#15048,0.250000000000004);
#977=CIRCLE('',#15049,0.250000000000004);
#978=CIRCLE('',#15051,0.5);
#979=CIRCLE('',#15052,0.5);
#980=CIRCLE('',#15054,0.500000000000007);
#981=CIRCLE('',#15055,0.500000000000007);
#982=CIRCLE('',#15056,0.5);
#983=CIRCLE('',#15057,0.5);
#984=CIRCLE('',#15058,0.412928823962133);
#985=CIRCLE('',#15060,0.5);
#986=CIRCLE('',#15061,0.5);
#987=CIRCLE('',#15063,0.250000000000004);
#988=CIRCLE('',#15064,0.250000000000004);
#989=CIRCLE('',#15065,0.412928823962133);
#990=CIRCLE('',#15067,0.5);
#991=CIRCLE('',#15068,0.5);
#992=CIRCLE('',#15070,0.500000000000006);
#993=CIRCLE('',#15071,0.5);
#994=CIRCLE('',#15072,0.5);
#995=CIRCLE('',#15074,0.500000000000046);
#996=CIRCLE('',#15081,1.00000004377106);
#997=CIRCLE('',#15088,1.00000004377106);
#998=CIRCLE('',#15095,0.500000000000043);
#999=CIRCLE('',#15097,0.499999999999989);
#1000=CIRCLE('',#15098,0.500000000000007);
#1001=CIRCLE('',#15100,0.500000000000012);
#1002=CIRCLE('',#15101,0.499999999999974);
#1003=CIRCLE('',#15102,0.500000000000016);
#1004=CIRCLE('',#15109,0.412928823962133);
#1005=CIRCLE('',#15110,0.412928823962133);
#1006=CIRCLE('',#15116,2.00000000000015);
#1007=CIRCLE('',#15117,1.99999999999994);
#1008=CIRCLE('',#15123,2.00000000000025);
#1009=CIRCLE('',#15124,1.99999999999996);
#1010=CIRCLE('',#15126,1.);
#1011=CIRCLE('',#15127,1.);
#1012=CIRCLE('',#15128,0.999999999999983);
#1013=CIRCLE('',#15129,0.999999999999983);
#1014=CIRCLE('',#15131,1.99999999999999);
#1015=CIRCLE('',#15134,1.99999999999998);
#1016=CIRCLE('',#15137,2.00000000000021);
#1017=CIRCLE('',#15139,1.50000000000001);
#1018=CIRCLE('',#15141,1.49999999999999);
#1019=CIRCLE('',#15144,6.71644093568936);
#1020=CIRCLE('',#15145,5.13386351918872);
#1021=CIRCLE('',#15148,6.71644083258864);
#1022=CIRCLE('',#15149,5.13386335763136);
#1023=CIRCLE('',#15152,4.931);
#1024=CIRCLE('',#15153,4.931);
#1025=CIRCLE('',#15155,6.71644094820958);
#1026=CIRCLE('',#15156,5.13386351918872);
#1027=CIRCLE('',#15158,6.71644084516933);
#1028=CIRCLE('',#15159,5.13386337019706);
#1029=CIRCLE('',#15160,4.931);
#1030=CIRCLE('',#15161,4.931);
#1031=CIRCLE('',#15162,0.205867351157574);
#1032=CIRCLE('',#15164,4.931);
#1033=CIRCLE('',#15166,4.931);
#1034=CIRCLE('',#15167,4.931);
#1035=CIRCLE('',#15168,4.931);
#1036=CIRCLE('',#15169,0.205867351157574);
#1037=CIRCLE('',#15171,0.205867351157574);
#1038=CIRCLE('',#15173,0.205867351157574);
#1039=CIRCLE('',#15184,2.00000000000002);
#1040=CIRCLE('',#15187,1.);
#1041=CIRCLE('',#15191,2.00000000000002);
#1042=CIRCLE('',#15199,1.);
#1043=CIRCLE('',#15203,11.1800844391057);
#1044=CIRCLE('',#15204,11.1800844391057);
#1045=CIRCLE('',#15207,17.526);
#1046=CIRCLE('',#15209,18.826);
#1047=ELLIPSE('',#14027,16.6756775816693,14.3466905647761);
#1048=ELLIPSE('',#14029,16.6499069956059,14.3119313494143);
#1049=ELLIPSE('',#14055,1.40086717012248,1.23990058121417);
#1050=ELLIPSE('',#14056,1.32238468869511,1.15603085421518);
#1051=ELLIPSE('',#14061,1.50114306262704,1.5);
#1052=ELLIPSE('',#14080,1.32232163679205,1.15592400731198);
#1053=ELLIPSE('',#14081,1.39961968177084,1.23833455509056);
#1054=ELLIPSE('',#14084,1.50114306262704,1.5);
#1055=ELLIPSE('',#14090,6.96909460193597,5.11968338389616);
#1056=ELLIPSE('',#14092,2.00487190669876,2.);
#1057=ELLIPSE('',#14102,6.35217673231701,6.35);
#1058=ELLIPSE('',#14108,2.00487190669876,2.);
#1059=ELLIPSE('',#14110,6.99801443232031,5.12894383808924);
#1060=ELLIPSE('',#14131,4.34067247181838,3.75796570434698);
#1061=ELLIPSE('',#14133,94.4305089814173,3.);
#1062=ELLIPSE('',#14134,94.4305089814173,3.);
#1063=ELLIPSE('',#14135,31.4768363271391,1.);
#1064=ELLIPSE('',#14136,31.4768363271391,1.);
#1065=ELLIPSE('',#14204,0.435448781602458,0.375754416056959);
#1066=ELLIPSE('',#14206,16.7803817068461,13.9041963678707);
#1067=ELLIPSE('',#14207,15.5500460493381,13.1844170991174);
#1068=ELLIPSE('',#14208,15.5695324859657,13.16206721049);
#1069=ELLIPSE('',#14218,6.35387060629752,6.35);
#1070=ELLIPSE('',#14312,2.00442168077688,2.);
#1071=ELLIPSE('',#14313,2.00442168077688,2.);
#1072=ELLIPSE('',#14314,2.00442168077688,2.);
#1073=ELLIPSE('',#14315,2.00442168077688,2.);
#1074=ELLIPSE('',#14316,2.00243750680133,2.);
#1075=ELLIPSE('',#14317,2.00243747090625,2.00000000000013);
#1076=ELLIPSE('',#14318,2.00243747090625,2.00000000000013);
#1077=ELLIPSE('',#14319,2.00243747094997,2.00000000000013);
#1078=ELLIPSE('',#14338,3.247800491538,3.);
#1079=ELLIPSE('',#14345,2.63177721967854,1.02810491413963);
#1080=ELLIPSE('',#14358,12.0073145315858,12.);
#1081=ELLIPSE('',#14360,2.63177709700072,1.02810486921893);
#1082=ELLIPSE('',#14373,1.01009191095055,1.0094);
#1083=ELLIPSE('',#14376,1.50114306262704,1.5);
#1084=ELLIPSE('',#14379,2.0003492966399,2.);
#1085=ELLIPSE('',#14382,2.00034929663992,2.);
#1086=ELLIPSE('',#14383,1.01009191095056,1.0094);
#1087=ELLIPSE('',#14388,1.01036107804482,1.0094);
#1088=ELLIPSE('',#14389,1.01036107804485,1.0094);
#1089=ELLIPSE('',#14392,8.43578438042808,3.5);
#1090=ELLIPSE('',#14395,2.00048522814541,2.);
#1091=ELLIPSE('',#14397,2.00048522814538,2.);
#1092=ELLIPSE('',#14403,1.83221745488834,1.8288);
#1093=ELLIPSE('',#14405,1.83221745488835,1.8288);
#1094=ELLIPSE('',#14407,0.50093434352809,0.5);
#1095=ELLIPSE('',#14408,0.50093434352809,0.5);
#1096=ELLIPSE('',#14412,0.50093434352809,0.5);
#1097=ELLIPSE('',#14413,0.50093434352809,0.5);
#1098=ELLIPSE('',#14418,1.83221745488834,1.8288);
#1099=ELLIPSE('',#14421,1.83221745488835,1.8288);
#1100=ELLIPSE('',#14423,0.250467171764045,0.25);
#1101=ELLIPSE('',#14424,0.250467171764045,0.25);
#1102=ELLIPSE('',#14428,0.250467171764045,0.25);
#1103=ELLIPSE('',#14429,0.250467171764045,0.25);
#1104=ELLIPSE('',#14433,1.00121873547499,1.00000000000007);
#1105=ELLIPSE('',#14434,1.00121871750572,1.);
#1106=ELLIPSE('',#14435,1.00121871750572,1.);
#1107=ELLIPSE('',#14436,1.00121873549684,1.00000000000007);
#1108=ELLIPSE('',#14472,1.50182807625858,1.5);
#1109=ELLIPSE('',#14476,1.50182807625857,1.5);
#1110=ELLIPSE('',#14497,0.500296846429959,0.5);
#1111=ELLIPSE('',#14528,0.500296846429953,0.499999999999993);
#1112=ELLIPSE('',#14531,1.99208500153634,1.9906);
#1113=ELLIPSE('',#14539,1.99208500153634,1.9906);
#1114=ELLIPSE('',#14544,1.2875825182328,1.0832368529326);
#1115=ELLIPSE('',#14556,0.991203814604084,0.990599999999977);
#1116=ELLIPSE('',#14557,0.99120381458239,0.990599999999977);
#1117=ELLIPSE('',#14559,1.0012187175057,1.);
#1118=ELLIPSE('',#14560,1.00121871750573,1.);
#1119=ELLIPSE('',#14569,1.83221745488834,1.8288);
#1120=ELLIPSE('',#14571,1.83221745488835,1.8288);
#1121=ELLIPSE('',#14573,0.50093434352809,0.5);
#1122=ELLIPSE('',#14574,0.50093434352809,0.5);
#1123=ELLIPSE('',#14578,0.50093434352809,0.5);
#1124=ELLIPSE('',#14579,0.50093434352809,0.5);
#1125=ELLIPSE('',#14584,1.83221745488834,1.8288);
#1126=ELLIPSE('',#14587,1.83221745488835,1.8288);
#1127=ELLIPSE('',#14589,0.250467171764045,0.25);
#1128=ELLIPSE('',#14590,0.250467171764045,0.25);
#1129=ELLIPSE('',#14594,0.250467171764045,0.25);
#1130=ELLIPSE('',#14595,0.250467171764045,0.25);
#1131=ELLIPSE('',#14606,1.00121873549684,1.00000000000007);
#1132=ELLIPSE('',#14620,1.00121873547499,1.00000000000007);
#1133=ELLIPSE('',#14634,1.50182807625858,1.5);
#1134=ELLIPSE('',#14638,1.50182807625857,1.5);
#1135=ELLIPSE('',#14659,0.500296846429959,0.5);
#1136=ELLIPSE('',#14690,0.500296846429953,0.499999999999993);
#1137=ELLIPSE('',#14693,1.99208500153634,1.9906);
#1138=ELLIPSE('',#14697,0.866082862858043,0.750018253425361);
#1139=ELLIPSE('',#14701,1.99208500153634,1.9906);
#1140=ELLIPSE('',#14704,0.866082882076768,0.750018287037125);
#1141=ELLIPSE('',#14706,1.28769080686974,1.08351612220335);
#1142=ELLIPSE('',#14732,0.879433001812034,0.765935430715668);
#1143=ELLIPSE('',#14735,12.0041135098904,12.);
#1144=ELLIPSE('',#14736,2.99162515522317,2.9906);
#1145=ELLIPSE('',#14743,2.99162515522317,2.9906);
#1146=ELLIPSE('',#14744,12.0041135098904,12.);
#1147=ELLIPSE('',#14748,1.50114306262704,1.5);
#1148=ELLIPSE('',#14751,2.0003492966399,2.);
#1149=ELLIPSE('',#14754,2.00034929663992,2.);
#1150=ELLIPSE('',#14755,0.874481409125027,0.757334222462107);
#1151=ELLIPSE('',#14760,0.874711688483775,0.75732826768908);
#1152=ELLIPSE('',#14761,0.874712962155915,0.757330473326546);
#1153=ELLIPSE('',#14764,8.43578438042808,3.5);
#1154=ELLIPSE('',#14765,2.63177722847286,1.0281049206285);
#1155=ELLIPSE('',#14768,2.00048522814541,2.);
#1156=ELLIPSE('',#14769,12.0073145315858,12.);
#1157=ELLIPSE('',#14771,2.00048522814538,2.);
#1158=ELLIPSE('',#14772,2.63177707999772,1.02810485927693);
#1159=ELLIPSE('',#14774,2.99242290318003,2.9906);
#1160=ELLIPSE('',#14779,1.83221745488834,1.8288);
#1161=ELLIPSE('',#14781,1.83221745488835,1.8288);
#1162=ELLIPSE('',#14783,0.50093434352809,0.5);
#1163=ELLIPSE('',#14784,0.50093434352809,0.5);
#1164=ELLIPSE('',#14788,0.50093434352809,0.5);
#1165=ELLIPSE('',#14789,0.50093434352809,0.5);
#1166=ELLIPSE('',#14794,1.83221745488834,1.8288);
#1167=ELLIPSE('',#14797,1.83221745488835,1.8288);
#1168=ELLIPSE('',#14799,0.250467171764045,0.25);
#1169=ELLIPSE('',#14800,0.250467171764045,0.25);
#1170=ELLIPSE('',#14804,0.250467171764045,0.25);
#1171=ELLIPSE('',#14805,0.250467171764045,0.25);
#1172=ELLIPSE('',#14809,1.00121873547499,1.00000000000007);
#1173=ELLIPSE('',#14810,1.00121873549684,1.00000000000007);
#1174=ELLIPSE('',#14811,1.00121871750572,1.);
#1175=ELLIPSE('',#14812,1.00121871750572,1.);
#1176=ELLIPSE('',#14848,1.50182807625858,1.5);
#1177=ELLIPSE('',#14852,1.50182807625857,1.5);
#1178=ELLIPSE('',#14859,0.500296846429959,0.5);
#1179=ELLIPSE('',#14864,0.500296846429953,0.499999999999993);
#1180=ELLIPSE('',#14912,1.99208500153634,1.9906);
#1181=ELLIPSE('',#14920,1.99208500153634,1.9906);
#1182=ELLIPSE('',#14925,1.50142819206189,1.5);
#1183=ELLIPSE('',#14926,0.50029684642996,0.5);
#1184=ELLIPSE('',#14927,0.50029684642996,0.5);
#1185=ELLIPSE('',#14928,1.50142819206189,1.5);
#1186=ELLIPSE('',#14940,0.991203814604084,0.990599999999977);
#1187=ELLIPSE('',#14941,0.991203814604031,0.990599999999977);
#1188=ELLIPSE('',#14943,1.00121871754947,1.);
#1189=ELLIPSE('',#14944,1.00121871752754,1.);
#1190=ELLIPSE('',#14953,1.83221745488834,1.8288);
#1191=ELLIPSE('',#14955,1.83221745488835,1.8288);
#1192=ELLIPSE('',#14957,0.50093434352809,0.5);
#1193=ELLIPSE('',#14958,0.50093434352809,0.5);
#1194=ELLIPSE('',#14962,0.50093434352809,0.5);
#1195=ELLIPSE('',#14963,0.50093434352809,0.5);
#1196=ELLIPSE('',#14968,1.83221745488834,1.8288);
#1197=ELLIPSE('',#14971,1.83221745488835,1.8288);
#1198=ELLIPSE('',#14973,0.250467171764045,0.25);
#1199=ELLIPSE('',#14974,0.250467171764045,0.25);
#1200=ELLIPSE('',#14978,0.250467171764045,0.25);
#1201=ELLIPSE('',#14979,0.250467171764045,0.25);
#1202=ELLIPSE('',#14990,1.00121873549684,1.00000000000007);
#1203=ELLIPSE('',#15004,1.00121873547499,1.00000000000007);
#1204=ELLIPSE('',#15018,1.50182807625858,1.5);
#1205=ELLIPSE('',#15022,1.50182807625857,1.5);
#1206=ELLIPSE('',#15043,0.500296846429959,0.5);
#1207=ELLIPSE('',#15075,0.500296846429953,0.499999999999993);
#1208=ELLIPSE('',#15077,1.99208500153634,1.9906);
#1209=ELLIPSE('',#15085,1.99208500153634,1.9906);
#1210=ELLIPSE('',#15090,1.50142819206189,1.5);
#1211=ELLIPSE('',#15091,0.50029684642996,0.5);
#1212=ELLIPSE('',#15092,0.50029684642996,0.5);
#1213=ELLIPSE('',#15093,1.50142819206189,1.5);
#1214=ELLIPSE('',#15113,3.24780049153801,3.);
#1215=ELLIPSE('',#15114,3.247800491538,3.);
#1216=ELLIPSE('',#15177,11.2463709268303,11.23951909547);
#1217=ELLIPSE('',#15179,71.6704960951957,1.71603636068508);
#1218=ELLIPSE('',#15180,2.00121908859764,2.);
#1219=ELLIPSE('',#15181,1.73939864495396,1.50229094318595);
#1220=ELLIPSE('',#15182,1.75599390339049,1.50710302816308);
#1221=ELLIPSE('',#15185,0.876635728159346,0.753176861589839);
#1222=ELLIPSE('',#15186,0.882142511885901,0.763474818888568);
#1223=ELLIPSE('',#15192,1.75599370634578,1.50710267164449);
#1224=ELLIPSE('',#15193,1.73939864494881,1.50229094317707);
#1225=ELLIPSE('',#15195,71.6704122717899,1.71603520666517);
#1226=ELLIPSE('',#15196,2.00121908859764,2.);
#1227=ELLIPSE('',#15198,0.876635728164547,0.753176861594046);
#1228=ELLIPSE('',#15201,0.882142511881116,0.763474818880665);
#1229=FACE_OUTER_BOUND('',#2088,.T.);
#1230=FACE_OUTER_BOUND('',#2089,.T.);
#1231=FACE_OUTER_BOUND('',#2090,.T.);
#1232=FACE_OUTER_BOUND('',#2092,.T.);
#1233=FACE_OUTER_BOUND('',#2093,.T.);
#1234=FACE_OUTER_BOUND('',#2094,.T.);
#1235=FACE_OUTER_BOUND('',#2095,.T.);
#1236=FACE_OUTER_BOUND('',#2096,.T.);
#1237=FACE_OUTER_BOUND('',#2097,.T.);
#1238=FACE_OUTER_BOUND('',#2098,.T.);
#1239=FACE_OUTER_BOUND('',#2099,.T.);
#1240=FACE_OUTER_BOUND('',#2100,.T.);
#1241=FACE_OUTER_BOUND('',#2101,.T.);
#1242=FACE_OUTER_BOUND('',#2102,.T.);
#1243=FACE_OUTER_BOUND('',#2103,.T.);
#1244=FACE_OUTER_BOUND('',#2104,.T.);
#1245=FACE_OUTER_BOUND('',#2105,.T.);
#1246=FACE_OUTER_BOUND('',#2106,.T.);
#1247=FACE_OUTER_BOUND('',#2107,.T.);
#1248=FACE_OUTER_BOUND('',#2108,.T.);
#1249=FACE_OUTER_BOUND('',#2109,.T.);
#1250=FACE_OUTER_BOUND('',#2110,.T.);
#1251=FACE_OUTER_BOUND('',#2111,.T.);
#1252=FACE_OUTER_BOUND('',#2112,.T.);
#1253=FACE_OUTER_BOUND('',#2113,.T.);
#1254=FACE_OUTER_BOUND('',#2114,.T.);
#1255=FACE_OUTER_BOUND('',#2115,.T.);
#1256=FACE_OUTER_BOUND('',#2116,.T.);
#1257=FACE_OUTER_BOUND('',#2117,.T.);
#1258=FACE_OUTER_BOUND('',#2118,.T.);
#1259=FACE_OUTER_BOUND('',#2119,.T.);
#1260=FACE_OUTER_BOUND('',#2120,.T.);
#1261=FACE_OUTER_BOUND('',#2121,.T.);
#1262=FACE_OUTER_BOUND('',#2122,.T.);
#1263=FACE_OUTER_BOUND('',#2123,.T.);
#1264=FACE_OUTER_BOUND('',#2125,.T.);
#1265=FACE_OUTER_BOUND('',#2126,.T.);
#1266=FACE_OUTER_BOUND('',#2127,.T.);
#1267=FACE_OUTER_BOUND('',#2128,.T.);
#1268=FACE_OUTER_BOUND('',#2129,.T.);
#1269=FACE_OUTER_BOUND('',#2130,.T.);
#1270=FACE_OUTER_BOUND('',#2131,.T.);
#1271=FACE_OUTER_BOUND('',#2132,.T.);
#1272=FACE_OUTER_BOUND('',#2133,.T.);
#1273=FACE_OUTER_BOUND('',#2134,.T.);
#1274=FACE_OUTER_BOUND('',#2135,.T.);
#1275=FACE_OUTER_BOUND('',#2136,.T.);
#1276=FACE_OUTER_BOUND('',#2137,.T.);
#1277=FACE_OUTER_BOUND('',#2138,.T.);
#1278=FACE_OUTER_BOUND('',#2139,.T.);
#1279=FACE_OUTER_BOUND('',#2140,.T.);
#1280=FACE_OUTER_BOUND('',#2141,.T.);
#1281=FACE_OUTER_BOUND('',#2142,.T.);
#1282=FACE_OUTER_BOUND('',#2143,.T.);
#1283=FACE_OUTER_BOUND('',#2144,.T.);
#1284=FACE_OUTER_BOUND('',#2145,.T.);
#1285=FACE_OUTER_BOUND('',#2146,.T.);
#1286=FACE_OUTER_BOUND('',#2147,.T.);
#1287=FACE_OUTER_BOUND('',#2148,.T.);
#1288=FACE_OUTER_BOUND('',#2149,.T.);
#1289=FACE_OUTER_BOUND('',#2150,.T.);
#1290=FACE_OUTER_BOUND('',#2151,.T.);
#1291=FACE_OUTER_BOUND('',#2152,.T.);
#1292=FACE_OUTER_BOUND('',#2153,.T.);
#1293=FACE_OUTER_BOUND('',#2154,.T.);
#1294=FACE_OUTER_BOUND('',#2155,.T.);
#1295=FACE_OUTER_BOUND('',#2156,.T.);
#1296=FACE_OUTER_BOUND('',#2157,.T.);
#1297=FACE_OUTER_BOUND('',#2158,.T.);
#1298=FACE_OUTER_BOUND('',#2159,.T.);
#1299=FACE_OUTER_BOUND('',#2160,.T.);
#1300=FACE_OUTER_BOUND('',#2161,.T.);
#1301=FACE_OUTER_BOUND('',#2162,.T.);
#1302=FACE_OUTER_BOUND('',#2163,.T.);
#1303=FACE_OUTER_BOUND('',#2164,.T.);
#1304=FACE_OUTER_BOUND('',#2165,.T.);
#1305=FACE_OUTER_BOUND('',#2166,.T.);
#1306=FACE_OUTER_BOUND('',#2167,.T.);
#1307=FACE_OUTER_BOUND('',#2168,.T.);
#1308=FACE_OUTER_BOUND('',#2169,.T.);
#1309=FACE_OUTER_BOUND('',#2170,.T.);
#1310=FACE_OUTER_BOUND('',#2171,.T.);
#1311=FACE_OUTER_BOUND('',#2172,.T.);
#1312=FACE_OUTER_BOUND('',#2173,.T.);
#1313=FACE_OUTER_BOUND('',#2174,.T.);
#1314=FACE_OUTER_BOUND('',#2175,.T.);
#1315=FACE_OUTER_BOUND('',#2176,.T.);
#1316=FACE_OUTER_BOUND('',#2177,.T.);
#1317=FACE_OUTER_BOUND('',#2178,.T.);
#1318=FACE_OUTER_BOUND('',#2179,.T.);
#1319=FACE_OUTER_BOUND('',#2180,.T.);
#1320=FACE_OUTER_BOUND('',#2181,.T.);
#1321=FACE_OUTER_BOUND('',#2182,.T.);
#1322=FACE_OUTER_BOUND('',#2183,.T.);
#1323=FACE_OUTER_BOUND('',#2184,.T.);
#1324=FACE_OUTER_BOUND('',#2185,.T.);
#1325=FACE_OUTER_BOUND('',#2186,.T.);
#1326=FACE_OUTER_BOUND('',#2187,.T.);
#1327=FACE_OUTER_BOUND('',#2188,.T.);
#1328=FACE_OUTER_BOUND('',#2189,.T.);
#1329=FACE_OUTER_BOUND('',#2190,.T.);
#1330=FACE_OUTER_BOUND('',#2191,.T.);
#1331=FACE_OUTER_BOUND('',#2192,.T.);
#1332=FACE_OUTER_BOUND('',#2193,.T.);
#1333=FACE_OUTER_BOUND('',#2194,.T.);
#1334=FACE_OUTER_BOUND('',#2195,.T.);
#1335=FACE_OUTER_BOUND('',#2196,.T.);
#1336=FACE_OUTER_BOUND('',#2197,.T.);
#1337=FACE_OUTER_BOUND('',#2198,.T.);
#1338=FACE_OUTER_BOUND('',#2199,.T.);
#1339=FACE_OUTER_BOUND('',#2200,.T.);
#1340=FACE_OUTER_BOUND('',#2201,.T.);
#1341=FACE_OUTER_BOUND('',#2202,.T.);
#1342=FACE_OUTER_BOUND('',#2203,.T.);
#1343=FACE_OUTER_BOUND('',#2204,.T.);
#1344=FACE_OUTER_BOUND('',#2205,.T.);
#1345=FACE_OUTER_BOUND('',#2206,.T.);
#1346=FACE_OUTER_BOUND('',#2207,.T.);
#1347=FACE_OUTER_BOUND('',#2208,.T.);
#1348=FACE_OUTER_BOUND('',#2210,.T.);
#1349=FACE_OUTER_BOUND('',#2211,.T.);
#1350=FACE_OUTER_BOUND('',#2212,.T.);
#1351=FACE_OUTER_BOUND('',#2213,.T.);
#1352=FACE_OUTER_BOUND('',#2214,.T.);
#1353=FACE_OUTER_BOUND('',#2215,.T.);
#1354=FACE_OUTER_BOUND('',#2216,.T.);
#1355=FACE_OUTER_BOUND('',#2217,.T.);
#1356=FACE_OUTER_BOUND('',#2218,.T.);
#1357=FACE_OUTER_BOUND('',#2219,.T.);
#1358=FACE_OUTER_BOUND('',#2220,.T.);
#1359=FACE_OUTER_BOUND('',#2221,.T.);
#1360=FACE_OUTER_BOUND('',#2222,.T.);
#1361=FACE_OUTER_BOUND('',#2223,.T.);
#1362=FACE_OUTER_BOUND('',#2224,.T.);
#1363=FACE_OUTER_BOUND('',#2225,.T.);
#1364=FACE_OUTER_BOUND('',#2226,.T.);
#1365=FACE_OUTER_BOUND('',#2227,.T.);
#1366=FACE_OUTER_BOUND('',#2228,.T.);
#1367=FACE_OUTER_BOUND('',#2229,.T.);
#1368=FACE_OUTER_BOUND('',#2230,.T.);
#1369=FACE_OUTER_BOUND('',#2231,.T.);
#1370=FACE_OUTER_BOUND('',#2232,.T.);
#1371=FACE_OUTER_BOUND('',#2233,.T.);
#1372=FACE_OUTER_BOUND('',#2234,.T.);
#1373=FACE_OUTER_BOUND('',#2235,.T.);
#1374=FACE_OUTER_BOUND('',#2238,.T.);
#1375=FACE_OUTER_BOUND('',#2239,.T.);
#1376=FACE_OUTER_BOUND('',#2240,.T.);
#1377=FACE_OUTER_BOUND('',#2241,.T.);
#1378=FACE_OUTER_BOUND('',#2242,.T.);
#1379=FACE_OUTER_BOUND('',#2243,.T.);
#1380=FACE_OUTER_BOUND('',#2244,.T.);
#1381=FACE_OUTER_BOUND('',#2245,.T.);
#1382=FACE_OUTER_BOUND('',#2246,.T.);
#1383=FACE_OUTER_BOUND('',#2247,.T.);
#1384=FACE_OUTER_BOUND('',#2248,.T.);
#1385=FACE_OUTER_BOUND('',#2249,.T.);
#1386=FACE_OUTER_BOUND('',#2250,.T.);
#1387=FACE_OUTER_BOUND('',#2251,.T.);
#1388=FACE_OUTER_BOUND('',#2252,.T.);
#1389=FACE_OUTER_BOUND('',#2253,.T.);
#1390=FACE_OUTER_BOUND('',#2254,.T.);
#1391=FACE_OUTER_BOUND('',#2255,.T.);
#1392=FACE_OUTER_BOUND('',#2256,.T.);
#1393=FACE_OUTER_BOUND('',#2257,.T.);
#1394=FACE_OUTER_BOUND('',#2258,.T.);
#1395=FACE_OUTER_BOUND('',#2259,.T.);
#1396=FACE_OUTER_BOUND('',#2260,.T.);
#1397=FACE_OUTER_BOUND('',#2261,.T.);
#1398=FACE_OUTER_BOUND('',#2262,.T.);
#1399=FACE_OUTER_BOUND('',#2263,.T.);
#1400=FACE_OUTER_BOUND('',#2264,.T.);
#1401=FACE_OUTER_BOUND('',#2265,.T.);
#1402=FACE_OUTER_BOUND('',#2266,.T.);
#1403=FACE_OUTER_BOUND('',#2267,.T.);
#1404=FACE_OUTER_BOUND('',#2268,.T.);
#1405=FACE_OUTER_BOUND('',#2269,.T.);
#1406=FACE_OUTER_BOUND('',#2270,.T.);
#1407=FACE_OUTER_BOUND('',#2271,.T.);
#1408=FACE_OUTER_BOUND('',#2272,.T.);
#1409=FACE_OUTER_BOUND('',#2273,.T.);
#1410=FACE_OUTER_BOUND('',#2274,.T.);
#1411=FACE_OUTER_BOUND('',#2275,.T.);
#1412=FACE_OUTER_BOUND('',#2276,.T.);
#1413=FACE_OUTER_BOUND('',#2277,.T.);
#1414=FACE_OUTER_BOUND('',#2278,.T.);
#1415=FACE_OUTER_BOUND('',#2279,.T.);
#1416=FACE_OUTER_BOUND('',#2280,.T.);
#1417=FACE_OUTER_BOUND('',#2281,.T.);
#1418=FACE_OUTER_BOUND('',#2282,.T.);
#1419=FACE_OUTER_BOUND('',#2283,.T.);
#1420=FACE_OUTER_BOUND('',#2284,.T.);
#1421=FACE_OUTER_BOUND('',#2285,.T.);
#1422=FACE_OUTER_BOUND('',#2286,.T.);
#1423=FACE_OUTER_BOUND('',#2287,.T.);
#1424=FACE_OUTER_BOUND('',#2288,.T.);
#1425=FACE_OUTER_BOUND('',#2289,.T.);
#1426=FACE_OUTER_BOUND('',#2290,.T.);
#1427=FACE_OUTER_BOUND('',#2291,.T.);
#1428=FACE_OUTER_BOUND('',#2292,.T.);
#1429=FACE_OUTER_BOUND('',#2293,.T.);
#1430=FACE_OUTER_BOUND('',#2294,.T.);
#1431=FACE_OUTER_BOUND('',#2295,.T.);
#1432=FACE_OUTER_BOUND('',#2296,.T.);
#1433=FACE_OUTER_BOUND('',#2297,.T.);
#1434=FACE_OUTER_BOUND('',#2298,.T.);
#1435=FACE_OUTER_BOUND('',#2299,.T.);
#1436=FACE_OUTER_BOUND('',#2300,.T.);
#1437=FACE_OUTER_BOUND('',#2301,.T.);
#1438=FACE_OUTER_BOUND('',#2302,.T.);
#1439=FACE_OUTER_BOUND('',#2303,.T.);
#1440=FACE_OUTER_BOUND('',#2304,.T.);
#1441=FACE_OUTER_BOUND('',#2305,.T.);
#1442=FACE_OUTER_BOUND('',#2306,.T.);
#1443=FACE_OUTER_BOUND('',#2307,.T.);
#1444=FACE_OUTER_BOUND('',#2308,.T.);
#1445=FACE_OUTER_BOUND('',#2309,.T.);
#1446=FACE_OUTER_BOUND('',#2310,.T.);
#1447=FACE_OUTER_BOUND('',#2311,.T.);
#1448=FACE_OUTER_BOUND('',#2312,.T.);
#1449=FACE_OUTER_BOUND('',#2313,.T.);
#1450=FACE_OUTER_BOUND('',#2314,.T.);
#1451=FACE_OUTER_BOUND('',#2315,.T.);
#1452=FACE_OUTER_BOUND('',#2316,.T.);
#1453=FACE_OUTER_BOUND('',#2317,.T.);
#1454=FACE_OUTER_BOUND('',#2318,.T.);
#1455=FACE_OUTER_BOUND('',#2319,.T.);
#1456=FACE_OUTER_BOUND('',#2320,.T.);
#1457=FACE_OUTER_BOUND('',#2321,.T.);
#1458=FACE_OUTER_BOUND('',#2322,.T.);
#1459=FACE_OUTER_BOUND('',#2323,.T.);
#1460=FACE_OUTER_BOUND('',#2324,.T.);
#1461=FACE_OUTER_BOUND('',#2325,.T.);
#1462=FACE_OUTER_BOUND('',#2326,.T.);
#1463=FACE_OUTER_BOUND('',#2327,.T.);
#1464=FACE_OUTER_BOUND('',#2328,.T.);
#1465=FACE_OUTER_BOUND('',#2329,.T.);
#1466=FACE_OUTER_BOUND('',#2330,.T.);
#1467=FACE_OUTER_BOUND('',#2331,.T.);
#1468=FACE_OUTER_BOUND('',#2332,.T.);
#1469=FACE_OUTER_BOUND('',#2333,.T.);
#1470=FACE_OUTER_BOUND('',#2334,.T.);
#1471=FACE_OUTER_BOUND('',#2335,.T.);
#1472=FACE_OUTER_BOUND('',#2336,.T.);
#1473=FACE_OUTER_BOUND('',#2337,.T.);
#1474=FACE_OUTER_BOUND('',#2338,.T.);
#1475=FACE_OUTER_BOUND('',#2339,.T.);
#1476=FACE_OUTER_BOUND('',#2340,.T.);
#1477=FACE_OUTER_BOUND('',#2341,.T.);
#1478=FACE_OUTER_BOUND('',#2342,.T.);
#1479=FACE_OUTER_BOUND('',#2343,.T.);
#1480=FACE_OUTER_BOUND('',#2344,.T.);
#1481=FACE_OUTER_BOUND('',#2345,.T.);
#1482=FACE_OUTER_BOUND('',#2346,.T.);
#1483=FACE_OUTER_BOUND('',#2347,.T.);
#1484=FACE_OUTER_BOUND('',#2348,.T.);
#1485=FACE_OUTER_BOUND('',#2349,.T.);
#1486=FACE_OUTER_BOUND('',#2350,.T.);
#1487=FACE_OUTER_BOUND('',#2351,.T.);
#1488=FACE_OUTER_BOUND('',#2352,.T.);
#1489=FACE_OUTER_BOUND('',#2353,.T.);
#1490=FACE_OUTER_BOUND('',#2354,.T.);
#1491=FACE_OUTER_BOUND('',#2355,.T.);
#1492=FACE_OUTER_BOUND('',#2356,.T.);
#1493=FACE_OUTER_BOUND('',#2357,.T.);
#1494=FACE_OUTER_BOUND('',#2358,.T.);
#1495=FACE_OUTER_BOUND('',#2359,.T.);
#1496=FACE_OUTER_BOUND('',#2360,.T.);
#1497=FACE_OUTER_BOUND('',#2361,.T.);
#1498=FACE_OUTER_BOUND('',#2362,.T.);
#1499=FACE_OUTER_BOUND('',#2363,.T.);
#1500=FACE_OUTER_BOUND('',#2364,.T.);
#1501=FACE_OUTER_BOUND('',#2365,.T.);
#1502=FACE_OUTER_BOUND('',#2366,.T.);
#1503=FACE_OUTER_BOUND('',#2367,.T.);
#1504=FACE_OUTER_BOUND('',#2368,.T.);
#1505=FACE_OUTER_BOUND('',#2369,.T.);
#1506=FACE_OUTER_BOUND('',#2370,.T.);
#1507=FACE_OUTER_BOUND('',#2371,.T.);
#1508=FACE_OUTER_BOUND('',#2372,.T.);
#1509=FACE_OUTER_BOUND('',#2373,.T.);
#1510=FACE_OUTER_BOUND('',#2374,.T.);
#1511=FACE_OUTER_BOUND('',#2375,.T.);
#1512=FACE_OUTER_BOUND('',#2376,.T.);
#1513=FACE_OUTER_BOUND('',#2377,.T.);
#1514=FACE_OUTER_BOUND('',#2378,.T.);
#1515=FACE_OUTER_BOUND('',#2379,.T.);
#1516=FACE_OUTER_BOUND('',#2380,.T.);
#1517=FACE_OUTER_BOUND('',#2381,.T.);
#1518=FACE_OUTER_BOUND('',#2382,.T.);
#1519=FACE_OUTER_BOUND('',#2383,.T.);
#1520=FACE_OUTER_BOUND('',#2384,.T.);
#1521=FACE_OUTER_BOUND('',#2385,.T.);
#1522=FACE_OUTER_BOUND('',#2386,.T.);
#1523=FACE_OUTER_BOUND('',#2387,.T.);
#1524=FACE_OUTER_BOUND('',#2388,.T.);
#1525=FACE_OUTER_BOUND('',#2389,.T.);
#1526=FACE_OUTER_BOUND('',#2390,.T.);
#1527=FACE_OUTER_BOUND('',#2391,.T.);
#1528=FACE_OUTER_BOUND('',#2392,.T.);
#1529=FACE_OUTER_BOUND('',#2393,.T.);
#1530=FACE_OUTER_BOUND('',#2394,.T.);
#1531=FACE_OUTER_BOUND('',#2395,.T.);
#1532=FACE_OUTER_BOUND('',#2396,.T.);
#1533=FACE_OUTER_BOUND('',#2397,.T.);
#1534=FACE_OUTER_BOUND('',#2398,.T.);
#1535=FACE_OUTER_BOUND('',#2399,.T.);
#1536=FACE_OUTER_BOUND('',#2400,.T.);
#1537=FACE_OUTER_BOUND('',#2401,.T.);
#1538=FACE_OUTER_BOUND('',#2402,.T.);
#1539=FACE_OUTER_BOUND('',#2403,.T.);
#1540=FACE_OUTER_BOUND('',#2405,.T.);
#1541=FACE_OUTER_BOUND('',#2406,.T.);
#1542=FACE_OUTER_BOUND('',#2407,.T.);
#1543=FACE_OUTER_BOUND('',#2408,.T.);
#1544=FACE_OUTER_BOUND('',#2409,.T.);
#1545=FACE_OUTER_BOUND('',#2410,.T.);
#1546=FACE_OUTER_BOUND('',#2411,.T.);
#1547=FACE_OUTER_BOUND('',#2412,.T.);
#1548=FACE_OUTER_BOUND('',#2413,.T.);
#1549=FACE_OUTER_BOUND('',#2414,.T.);
#1550=FACE_OUTER_BOUND('',#2415,.T.);
#1551=FACE_OUTER_BOUND('',#2416,.T.);
#1552=FACE_OUTER_BOUND('',#2417,.T.);
#1553=FACE_OUTER_BOUND('',#2418,.T.);
#1554=FACE_OUTER_BOUND('',#2419,.T.);
#1555=FACE_OUTER_BOUND('',#2420,.T.);
#1556=FACE_OUTER_BOUND('',#2421,.T.);
#1557=FACE_OUTER_BOUND('',#2422,.T.);
#1558=FACE_OUTER_BOUND('',#2423,.T.);
#1559=FACE_OUTER_BOUND('',#2424,.T.);
#1560=FACE_OUTER_BOUND('',#2425,.T.);
#1561=FACE_OUTER_BOUND('',#2426,.T.);
#1562=FACE_OUTER_BOUND('',#2427,.T.);
#1563=FACE_OUTER_BOUND('',#2428,.T.);
#1564=FACE_OUTER_BOUND('',#2429,.T.);
#1565=FACE_OUTER_BOUND('',#2430,.T.);
#1566=FACE_OUTER_BOUND('',#2431,.T.);
#1567=FACE_OUTER_BOUND('',#2432,.T.);
#1568=FACE_OUTER_BOUND('',#2433,.T.);
#1569=FACE_OUTER_BOUND('',#2434,.T.);
#1570=FACE_OUTER_BOUND('',#2435,.T.);
#1571=FACE_OUTER_BOUND('',#2436,.T.);
#1572=FACE_OUTER_BOUND('',#2437,.T.);
#1573=FACE_OUTER_BOUND('',#2438,.T.);
#1574=FACE_OUTER_BOUND('',#2439,.T.);
#1575=FACE_OUTER_BOUND('',#2440,.T.);
#1576=FACE_OUTER_BOUND('',#2441,.T.);
#1577=FACE_OUTER_BOUND('',#2442,.T.);
#1578=FACE_OUTER_BOUND('',#2443,.T.);
#1579=FACE_OUTER_BOUND('',#2444,.T.);
#1580=FACE_OUTER_BOUND('',#2445,.T.);
#1581=FACE_OUTER_BOUND('',#2446,.T.);
#1582=FACE_OUTER_BOUND('',#2447,.T.);
#1583=FACE_OUTER_BOUND('',#2448,.T.);
#1584=FACE_OUTER_BOUND('',#2449,.T.);
#1585=FACE_OUTER_BOUND('',#2450,.T.);
#1586=FACE_OUTER_BOUND('',#2451,.T.);
#1587=FACE_OUTER_BOUND('',#2452,.T.);
#1588=FACE_OUTER_BOUND('',#2453,.T.);
#1589=FACE_OUTER_BOUND('',#2454,.T.);
#1590=FACE_OUTER_BOUND('',#2455,.T.);
#1591=FACE_OUTER_BOUND('',#2456,.T.);
#1592=FACE_OUTER_BOUND('',#2457,.T.);
#1593=FACE_OUTER_BOUND('',#2458,.T.);
#1594=FACE_OUTER_BOUND('',#2459,.T.);
#1595=FACE_OUTER_BOUND('',#2460,.T.);
#1596=FACE_OUTER_BOUND('',#2461,.T.);
#1597=FACE_OUTER_BOUND('',#2462,.T.);
#1598=FACE_OUTER_BOUND('',#2463,.T.);
#1599=FACE_OUTER_BOUND('',#2464,.T.);
#1600=FACE_OUTER_BOUND('',#2465,.T.);
#1601=FACE_OUTER_BOUND('',#2466,.T.);
#1602=FACE_OUTER_BOUND('',#2467,.T.);
#1603=FACE_OUTER_BOUND('',#2468,.T.);
#1604=FACE_OUTER_BOUND('',#2469,.T.);
#1605=FACE_OUTER_BOUND('',#2470,.T.);
#1606=FACE_OUTER_BOUND('',#2471,.T.);
#1607=FACE_OUTER_BOUND('',#2472,.T.);
#1608=FACE_OUTER_BOUND('',#2473,.T.);
#1609=FACE_OUTER_BOUND('',#2474,.T.);
#1610=FACE_OUTER_BOUND('',#2475,.T.);
#1611=FACE_OUTER_BOUND('',#2476,.T.);
#1612=FACE_OUTER_BOUND('',#2477,.T.);
#1613=FACE_OUTER_BOUND('',#2478,.T.);
#1614=FACE_OUTER_BOUND('',#2479,.T.);
#1615=FACE_OUTER_BOUND('',#2480,.T.);
#1616=FACE_OUTER_BOUND('',#2481,.T.);
#1617=FACE_OUTER_BOUND('',#2482,.T.);
#1618=FACE_OUTER_BOUND('',#2483,.T.);
#1619=FACE_OUTER_BOUND('',#2484,.T.);
#1620=FACE_OUTER_BOUND('',#2485,.T.);
#1621=FACE_OUTER_BOUND('',#2486,.T.);
#1622=FACE_OUTER_BOUND('',#2487,.T.);
#1623=FACE_OUTER_BOUND('',#2488,.T.);
#1624=FACE_OUTER_BOUND('',#2489,.T.);
#1625=FACE_OUTER_BOUND('',#2490,.T.);
#1626=FACE_OUTER_BOUND('',#2491,.T.);
#1627=FACE_OUTER_BOUND('',#2492,.T.);
#1628=FACE_OUTER_BOUND('',#2493,.T.);
#1629=FACE_OUTER_BOUND('',#2494,.T.);
#1630=FACE_OUTER_BOUND('',#2495,.T.);
#1631=FACE_OUTER_BOUND('',#2496,.T.);
#1632=FACE_OUTER_BOUND('',#2497,.T.);
#1633=FACE_OUTER_BOUND('',#2498,.T.);
#1634=FACE_OUTER_BOUND('',#2499,.T.);
#1635=FACE_OUTER_BOUND('',#2500,.T.);
#1636=FACE_OUTER_BOUND('',#2501,.T.);
#1637=FACE_OUTER_BOUND('',#2502,.T.);
#1638=FACE_OUTER_BOUND('',#2503,.T.);
#1639=FACE_OUTER_BOUND('',#2504,.T.);
#1640=FACE_OUTER_BOUND('',#2505,.T.);
#1641=FACE_OUTER_BOUND('',#2507,.T.);
#1642=FACE_OUTER_BOUND('',#2508,.T.);
#1643=FACE_OUTER_BOUND('',#2509,.T.);
#1644=FACE_OUTER_BOUND('',#2510,.T.);
#1645=FACE_OUTER_BOUND('',#2511,.T.);
#1646=FACE_OUTER_BOUND('',#2512,.T.);
#1647=FACE_OUTER_BOUND('',#2513,.T.);
#1648=FACE_OUTER_BOUND('',#2514,.T.);
#1649=FACE_OUTER_BOUND('',#2515,.T.);
#1650=FACE_OUTER_BOUND('',#2516,.T.);
#1651=FACE_OUTER_BOUND('',#2517,.T.);
#1652=FACE_OUTER_BOUND('',#2518,.T.);
#1653=FACE_OUTER_BOUND('',#2519,.T.);
#1654=FACE_OUTER_BOUND('',#2520,.T.);
#1655=FACE_OUTER_BOUND('',#2521,.T.);
#1656=FACE_OUTER_BOUND('',#2522,.T.);
#1657=FACE_OUTER_BOUND('',#2523,.T.);
#1658=FACE_OUTER_BOUND('',#2524,.T.);
#1659=FACE_OUTER_BOUND('',#2525,.T.);
#1660=FACE_OUTER_BOUND('',#2526,.T.);
#1661=FACE_OUTER_BOUND('',#2527,.T.);
#1662=FACE_OUTER_BOUND('',#2528,.T.);
#1663=FACE_OUTER_BOUND('',#2529,.T.);
#1664=FACE_OUTER_BOUND('',#2530,.T.);
#1665=FACE_OUTER_BOUND('',#2531,.T.);
#1666=FACE_OUTER_BOUND('',#2532,.T.);
#1667=FACE_OUTER_BOUND('',#2533,.T.);
#1668=FACE_OUTER_BOUND('',#2534,.T.);
#1669=FACE_OUTER_BOUND('',#2535,.T.);
#1670=FACE_OUTER_BOUND('',#2536,.T.);
#1671=FACE_OUTER_BOUND('',#2537,.T.);
#1672=FACE_OUTER_BOUND('',#2538,.T.);
#1673=FACE_OUTER_BOUND('',#2539,.T.);
#1674=FACE_OUTER_BOUND('',#2540,.T.);
#1675=FACE_OUTER_BOUND('',#2541,.T.);
#1676=FACE_OUTER_BOUND('',#2542,.T.);
#1677=FACE_OUTER_BOUND('',#2543,.T.);
#1678=FACE_OUTER_BOUND('',#2544,.T.);
#1679=FACE_OUTER_BOUND('',#2545,.T.);
#1680=FACE_OUTER_BOUND('',#2546,.T.);
#1681=FACE_OUTER_BOUND('',#2547,.T.);
#1682=FACE_OUTER_BOUND('',#2548,.T.);
#1683=FACE_OUTER_BOUND('',#2549,.T.);
#1684=FACE_OUTER_BOUND('',#2550,.T.);
#1685=FACE_OUTER_BOUND('',#2551,.T.);
#1686=FACE_OUTER_BOUND('',#2552,.T.);
#1687=FACE_OUTER_BOUND('',#2553,.T.);
#1688=FACE_OUTER_BOUND('',#2554,.T.);
#1689=FACE_OUTER_BOUND('',#2555,.T.);
#1690=FACE_OUTER_BOUND('',#2556,.T.);
#1691=FACE_OUTER_BOUND('',#2557,.T.);
#1692=FACE_OUTER_BOUND('',#2558,.T.);
#1693=FACE_OUTER_BOUND('',#2559,.T.);
#1694=FACE_OUTER_BOUND('',#2560,.T.);
#1695=FACE_OUTER_BOUND('',#2561,.T.);
#1696=FACE_OUTER_BOUND('',#2562,.T.);
#1697=FACE_OUTER_BOUND('',#2563,.T.);
#1698=FACE_OUTER_BOUND('',#2564,.T.);
#1699=FACE_OUTER_BOUND('',#2565,.T.);
#1700=FACE_OUTER_BOUND('',#2566,.T.);
#1701=FACE_OUTER_BOUND('',#2567,.T.);
#1702=FACE_OUTER_BOUND('',#2568,.T.);
#1703=FACE_OUTER_BOUND('',#2569,.T.);
#1704=FACE_OUTER_BOUND('',#2570,.T.);
#1705=FACE_OUTER_BOUND('',#2571,.T.);
#1706=FACE_OUTER_BOUND('',#2572,.T.);
#1707=FACE_OUTER_BOUND('',#2573,.T.);
#1708=FACE_OUTER_BOUND('',#2574,.T.);
#1709=FACE_OUTER_BOUND('',#2575,.T.);
#1710=FACE_OUTER_BOUND('',#2576,.T.);
#1711=FACE_OUTER_BOUND('',#2577,.T.);
#1712=FACE_OUTER_BOUND('',#2578,.T.);
#1713=FACE_OUTER_BOUND('',#2579,.T.);
#1714=FACE_OUTER_BOUND('',#2580,.T.);
#1715=FACE_OUTER_BOUND('',#2581,.T.);
#1716=FACE_OUTER_BOUND('',#2582,.T.);
#1717=FACE_OUTER_BOUND('',#2583,.T.);
#1718=FACE_OUTER_BOUND('',#2584,.T.);
#1719=FACE_OUTER_BOUND('',#2585,.T.);
#1720=FACE_OUTER_BOUND('',#2586,.T.);
#1721=FACE_OUTER_BOUND('',#2587,.T.);
#1722=FACE_OUTER_BOUND('',#2588,.T.);
#1723=FACE_OUTER_BOUND('',#2589,.T.);
#1724=FACE_OUTER_BOUND('',#2590,.T.);
#1725=FACE_OUTER_BOUND('',#2591,.T.);
#1726=FACE_OUTER_BOUND('',#2592,.T.);
#1727=FACE_OUTER_BOUND('',#2593,.T.);
#1728=FACE_OUTER_BOUND('',#2594,.T.);
#1729=FACE_OUTER_BOUND('',#2595,.T.);
#1730=FACE_OUTER_BOUND('',#2596,.T.);
#1731=FACE_OUTER_BOUND('',#2597,.T.);
#1732=FACE_OUTER_BOUND('',#2598,.T.);
#1733=FACE_OUTER_BOUND('',#2599,.T.);
#1734=FACE_OUTER_BOUND('',#2600,.T.);
#1735=FACE_OUTER_BOUND('',#2601,.T.);
#1736=FACE_OUTER_BOUND('',#2602,.T.);
#1737=FACE_OUTER_BOUND('',#2603,.T.);
#1738=FACE_OUTER_BOUND('',#2604,.T.);
#1739=FACE_OUTER_BOUND('',#2605,.T.);
#1740=FACE_OUTER_BOUND('',#2606,.T.);
#1741=FACE_OUTER_BOUND('',#2607,.T.);
#1742=FACE_OUTER_BOUND('',#2608,.T.);
#1743=FACE_OUTER_BOUND('',#2609,.T.);
#1744=FACE_OUTER_BOUND('',#2610,.T.);
#1745=FACE_OUTER_BOUND('',#2611,.T.);
#1746=FACE_OUTER_BOUND('',#2612,.T.);
#1747=FACE_OUTER_BOUND('',#2613,.T.);
#1748=FACE_OUTER_BOUND('',#2614,.T.);
#1749=FACE_OUTER_BOUND('',#2615,.T.);
#1750=FACE_OUTER_BOUND('',#2616,.T.);
#1751=FACE_OUTER_BOUND('',#2617,.T.);
#1752=FACE_OUTER_BOUND('',#2618,.T.);
#1753=FACE_OUTER_BOUND('',#2619,.T.);
#1754=FACE_OUTER_BOUND('',#2620,.T.);
#1755=FACE_OUTER_BOUND('',#2621,.T.);
#1756=FACE_OUTER_BOUND('',#2623,.T.);
#1757=FACE_OUTER_BOUND('',#2624,.T.);
#1758=FACE_OUTER_BOUND('',#2625,.T.);
#1759=FACE_OUTER_BOUND('',#2626,.T.);
#1760=FACE_OUTER_BOUND('',#2627,.T.);
#1761=FACE_OUTER_BOUND('',#2628,.T.);
#1762=FACE_OUTER_BOUND('',#2629,.T.);
#1763=FACE_OUTER_BOUND('',#2630,.T.);
#1764=FACE_OUTER_BOUND('',#2631,.T.);
#1765=FACE_OUTER_BOUND('',#2632,.T.);
#1766=FACE_OUTER_BOUND('',#2633,.T.);
#1767=FACE_OUTER_BOUND('',#2634,.T.);
#1768=FACE_OUTER_BOUND('',#2635,.T.);
#1769=FACE_OUTER_BOUND('',#2636,.T.);
#1770=FACE_OUTER_BOUND('',#2637,.T.);
#1771=FACE_OUTER_BOUND('',#2638,.T.);
#1772=FACE_OUTER_BOUND('',#2639,.T.);
#1773=FACE_OUTER_BOUND('',#2640,.T.);
#1774=FACE_OUTER_BOUND('',#2641,.T.);
#1775=FACE_OUTER_BOUND('',#2642,.T.);
#1776=FACE_OUTER_BOUND('',#2643,.T.);
#1777=FACE_OUTER_BOUND('',#2644,.T.);
#1778=FACE_OUTER_BOUND('',#2645,.T.);
#1779=FACE_OUTER_BOUND('',#2646,.T.);
#1780=FACE_OUTER_BOUND('',#2647,.T.);
#1781=FACE_OUTER_BOUND('',#2648,.T.);
#1782=FACE_OUTER_BOUND('',#2649,.T.);
#1783=FACE_OUTER_BOUND('',#2650,.T.);
#1784=FACE_OUTER_BOUND('',#2651,.T.);
#1785=FACE_OUTER_BOUND('',#2652,.T.);
#1786=FACE_OUTER_BOUND('',#2653,.T.);
#1787=FACE_OUTER_BOUND('',#2654,.T.);
#1788=FACE_OUTER_BOUND('',#2655,.T.);
#1789=FACE_OUTER_BOUND('',#2656,.T.);
#1790=FACE_OUTER_BOUND('',#2657,.T.);
#1791=FACE_OUTER_BOUND('',#2658,.T.);
#1792=FACE_OUTER_BOUND('',#2659,.T.);
#1793=FACE_OUTER_BOUND('',#2660,.T.);
#1794=FACE_OUTER_BOUND('',#2661,.T.);
#1795=FACE_OUTER_BOUND('',#2662,.T.);
#1796=FACE_OUTER_BOUND('',#2664,.T.);
#1797=FACE_OUTER_BOUND('',#2665,.T.);
#1798=FACE_OUTER_BOUND('',#2666,.T.);
#1799=FACE_OUTER_BOUND('',#2667,.T.);
#1800=FACE_OUTER_BOUND('',#2668,.T.);
#1801=FACE_OUTER_BOUND('',#2669,.T.);
#1802=FACE_OUTER_BOUND('',#2670,.T.);
#1803=FACE_OUTER_BOUND('',#2671,.T.);
#1804=FACE_OUTER_BOUND('',#2672,.T.);
#1805=FACE_OUTER_BOUND('',#2673,.T.);
#1806=FACE_OUTER_BOUND('',#2674,.T.);
#1807=FACE_OUTER_BOUND('',#2675,.T.);
#1808=FACE_OUTER_BOUND('',#2676,.T.);
#1809=FACE_OUTER_BOUND('',#2677,.T.);
#1810=FACE_OUTER_BOUND('',#2678,.T.);
#1811=FACE_OUTER_BOUND('',#2679,.T.);
#1812=FACE_OUTER_BOUND('',#2680,.T.);
#1813=FACE_OUTER_BOUND('',#2681,.T.);
#1814=FACE_OUTER_BOUND('',#2682,.T.);
#1815=FACE_OUTER_BOUND('',#2683,.T.);
#1816=FACE_OUTER_BOUND('',#2684,.T.);
#1817=FACE_OUTER_BOUND('',#2685,.T.);
#1818=FACE_OUTER_BOUND('',#2686,.T.);
#1819=FACE_OUTER_BOUND('',#2687,.T.);
#1820=FACE_OUTER_BOUND('',#2688,.T.);
#1821=FACE_OUTER_BOUND('',#2689,.T.);
#1822=FACE_OUTER_BOUND('',#2690,.T.);
#1823=FACE_OUTER_BOUND('',#2691,.T.);
#1824=FACE_OUTER_BOUND('',#2692,.T.);
#1825=FACE_OUTER_BOUND('',#2693,.T.);
#1826=FACE_OUTER_BOUND('',#2694,.T.);
#1827=FACE_OUTER_BOUND('',#2695,.T.);
#1828=FACE_OUTER_BOUND('',#2696,.T.);
#1829=FACE_OUTER_BOUND('',#2697,.T.);
#1830=FACE_OUTER_BOUND('',#2698,.T.);
#1831=FACE_OUTER_BOUND('',#2699,.T.);
#1832=FACE_OUTER_BOUND('',#2700,.T.);
#1833=FACE_OUTER_BOUND('',#2701,.T.);
#1834=FACE_OUTER_BOUND('',#2702,.T.);
#1835=FACE_OUTER_BOUND('',#2703,.T.);
#1836=FACE_OUTER_BOUND('',#2704,.T.);
#1837=FACE_OUTER_BOUND('',#2705,.T.);
#1838=FACE_OUTER_BOUND('',#2706,.T.);
#1839=FACE_OUTER_BOUND('',#2707,.T.);
#1840=FACE_OUTER_BOUND('',#2708,.T.);
#1841=FACE_OUTER_BOUND('',#2709,.T.);
#1842=FACE_OUTER_BOUND('',#2710,.T.);
#1843=FACE_OUTER_BOUND('',#2711,.T.);
#1844=FACE_OUTER_BOUND('',#2712,.T.);
#1845=FACE_OUTER_BOUND('',#2713,.T.);
#1846=FACE_OUTER_BOUND('',#2714,.T.);
#1847=FACE_OUTER_BOUND('',#2715,.T.);
#1848=FACE_OUTER_BOUND('',#2716,.T.);
#1849=FACE_OUTER_BOUND('',#2717,.T.);
#1850=FACE_OUTER_BOUND('',#2718,.T.);
#1851=FACE_OUTER_BOUND('',#2719,.T.);
#1852=FACE_OUTER_BOUND('',#2720,.T.);
#1853=FACE_OUTER_BOUND('',#2721,.T.);
#1854=FACE_OUTER_BOUND('',#2722,.T.);
#1855=FACE_OUTER_BOUND('',#2723,.T.);
#1856=FACE_OUTER_BOUND('',#2724,.T.);
#1857=FACE_OUTER_BOUND('',#2725,.T.);
#1858=FACE_OUTER_BOUND('',#2726,.T.);
#1859=FACE_OUTER_BOUND('',#2727,.T.);
#1860=FACE_OUTER_BOUND('',#2728,.T.);
#1861=FACE_OUTER_BOUND('',#2729,.T.);
#1862=FACE_OUTER_BOUND('',#2730,.T.);
#1863=FACE_OUTER_BOUND('',#2731,.T.);
#1864=FACE_OUTER_BOUND('',#2732,.T.);
#1865=FACE_OUTER_BOUND('',#2733,.T.);
#1866=FACE_OUTER_BOUND('',#2734,.T.);
#1867=FACE_OUTER_BOUND('',#2735,.T.);
#1868=FACE_OUTER_BOUND('',#2736,.T.);
#1869=FACE_OUTER_BOUND('',#2737,.T.);
#1870=FACE_OUTER_BOUND('',#2738,.T.);
#1871=FACE_OUTER_BOUND('',#2739,.T.);
#1872=FACE_OUTER_BOUND('',#2740,.T.);
#1873=FACE_OUTER_BOUND('',#2741,.T.);
#1874=FACE_OUTER_BOUND('',#2742,.T.);
#1875=FACE_OUTER_BOUND('',#2743,.T.);
#1876=FACE_OUTER_BOUND('',#2744,.T.);
#1877=FACE_OUTER_BOUND('',#2745,.T.);
#1878=FACE_OUTER_BOUND('',#2746,.T.);
#1879=FACE_OUTER_BOUND('',#2747,.T.);
#1880=FACE_OUTER_BOUND('',#2748,.T.);
#1881=FACE_OUTER_BOUND('',#2749,.T.);
#1882=FACE_OUTER_BOUND('',#2750,.T.);
#1883=FACE_OUTER_BOUND('',#2751,.T.);
#1884=FACE_OUTER_BOUND('',#2752,.T.);
#1885=FACE_OUTER_BOUND('',#2753,.T.);
#1886=FACE_OUTER_BOUND('',#2754,.T.);
#1887=FACE_OUTER_BOUND('',#2755,.T.);
#1888=FACE_OUTER_BOUND('',#2756,.T.);
#1889=FACE_OUTER_BOUND('',#2757,.T.);
#1890=FACE_OUTER_BOUND('',#2758,.T.);
#1891=FACE_OUTER_BOUND('',#2759,.T.);
#1892=FACE_OUTER_BOUND('',#2760,.T.);
#1893=FACE_OUTER_BOUND('',#2761,.T.);
#1894=FACE_OUTER_BOUND('',#2762,.T.);
#1895=FACE_OUTER_BOUND('',#2763,.T.);
#1896=FACE_OUTER_BOUND('',#2764,.T.);
#1897=FACE_OUTER_BOUND('',#2766,.T.);
#1898=FACE_OUTER_BOUND('',#2767,.T.);
#1899=FACE_OUTER_BOUND('',#2768,.T.);
#1900=FACE_OUTER_BOUND('',#2769,.T.);
#1901=FACE_OUTER_BOUND('',#2770,.T.);
#1902=FACE_OUTER_BOUND('',#2771,.T.);
#1903=FACE_OUTER_BOUND('',#2772,.T.);
#1904=FACE_OUTER_BOUND('',#2773,.T.);
#1905=FACE_OUTER_BOUND('',#2774,.T.);
#1906=FACE_OUTER_BOUND('',#2775,.T.);
#1907=FACE_OUTER_BOUND('',#2776,.T.);
#1908=FACE_OUTER_BOUND('',#2777,.T.);
#1909=FACE_OUTER_BOUND('',#2778,.T.);
#1910=FACE_OUTER_BOUND('',#2779,.T.);
#1911=FACE_OUTER_BOUND('',#2780,.T.);
#1912=FACE_OUTER_BOUND('',#2781,.T.);
#1913=FACE_OUTER_BOUND('',#2782,.T.);
#1914=FACE_OUTER_BOUND('',#2783,.T.);
#1915=FACE_OUTER_BOUND('',#2784,.T.);
#1916=FACE_OUTER_BOUND('',#2785,.T.);
#1917=FACE_OUTER_BOUND('',#2786,.T.);
#1918=FACE_OUTER_BOUND('',#2787,.T.);
#1919=FACE_OUTER_BOUND('',#2788,.T.);
#1920=FACE_OUTER_BOUND('',#2789,.T.);
#1921=FACE_OUTER_BOUND('',#2790,.T.);
#1922=FACE_OUTER_BOUND('',#2791,.T.);
#1923=FACE_OUTER_BOUND('',#2792,.T.);
#1924=FACE_OUTER_BOUND('',#2793,.T.);
#1925=FACE_OUTER_BOUND('',#2794,.T.);
#1926=FACE_OUTER_BOUND('',#2795,.T.);
#1927=FACE_OUTER_BOUND('',#2796,.T.);
#1928=FACE_OUTER_BOUND('',#2797,.T.);
#1929=FACE_OUTER_BOUND('',#2798,.T.);
#1930=FACE_OUTER_BOUND('',#2799,.T.);
#1931=FACE_OUTER_BOUND('',#2800,.T.);
#1932=FACE_OUTER_BOUND('',#2801,.T.);
#1933=FACE_OUTER_BOUND('',#2802,.T.);
#1934=FACE_OUTER_BOUND('',#2803,.T.);
#1935=FACE_OUTER_BOUND('',#2804,.T.);
#1936=FACE_OUTER_BOUND('',#2805,.T.);
#1937=FACE_OUTER_BOUND('',#2806,.T.);
#1938=FACE_OUTER_BOUND('',#2807,.T.);
#1939=FACE_OUTER_BOUND('',#2808,.T.);
#1940=FACE_OUTER_BOUND('',#2809,.T.);
#1941=FACE_OUTER_BOUND('',#2810,.T.);
#1942=FACE_OUTER_BOUND('',#2811,.T.);
#1943=FACE_OUTER_BOUND('',#2812,.T.);
#1944=FACE_OUTER_BOUND('',#2813,.T.);
#1945=FACE_OUTER_BOUND('',#2814,.T.);
#1946=FACE_OUTER_BOUND('',#2815,.T.);
#1947=FACE_OUTER_BOUND('',#2816,.T.);
#1948=FACE_OUTER_BOUND('',#2817,.T.);
#1949=FACE_OUTER_BOUND('',#2818,.T.);
#1950=FACE_OUTER_BOUND('',#2820,.T.);
#1951=FACE_OUTER_BOUND('',#2823,.T.);
#1952=FACE_OUTER_BOUND('',#2824,.T.);
#1953=FACE_OUTER_BOUND('',#2825,.T.);
#1954=FACE_OUTER_BOUND('',#2826,.T.);
#1955=FACE_OUTER_BOUND('',#2827,.T.);
#1956=FACE_OUTER_BOUND('',#2828,.T.);
#1957=FACE_OUTER_BOUND('',#2829,.T.);
#1958=FACE_OUTER_BOUND('',#2830,.T.);
#1959=FACE_OUTER_BOUND('',#2831,.T.);
#1960=FACE_OUTER_BOUND('',#2832,.T.);
#1961=FACE_OUTER_BOUND('',#2833,.T.);
#1962=FACE_OUTER_BOUND('',#2834,.T.);
#1963=FACE_OUTER_BOUND('',#2835,.T.);
#1964=FACE_OUTER_BOUND('',#2836,.T.);
#1965=FACE_OUTER_BOUND('',#2837,.T.);
#1966=FACE_OUTER_BOUND('',#2838,.T.);
#1967=FACE_OUTER_BOUND('',#2839,.T.);
#1968=FACE_OUTER_BOUND('',#2840,.T.);
#1969=FACE_OUTER_BOUND('',#2841,.T.);
#1970=FACE_OUTER_BOUND('',#2842,.T.);
#1971=FACE_OUTER_BOUND('',#2843,.T.);
#1972=FACE_OUTER_BOUND('',#2844,.T.);
#1973=FACE_OUTER_BOUND('',#2845,.T.);
#1974=FACE_OUTER_BOUND('',#2846,.T.);
#1975=FACE_OUTER_BOUND('',#2847,.T.);
#1976=FACE_OUTER_BOUND('',#2848,.T.);
#1977=FACE_OUTER_BOUND('',#2849,.T.);
#1978=FACE_OUTER_BOUND('',#2850,.T.);
#1979=FACE_OUTER_BOUND('',#2851,.T.);
#1980=FACE_OUTER_BOUND('',#2852,.T.);
#1981=FACE_OUTER_BOUND('',#2853,.T.);
#1982=FACE_OUTER_BOUND('',#2854,.T.);
#1983=FACE_OUTER_BOUND('',#2855,.T.);
#1984=FACE_OUTER_BOUND('',#2856,.T.);
#1985=FACE_OUTER_BOUND('',#2857,.T.);
#1986=FACE_OUTER_BOUND('',#2858,.T.);
#1987=FACE_OUTER_BOUND('',#2859,.T.);
#1988=FACE_OUTER_BOUND('',#2860,.T.);
#1989=FACE_OUTER_BOUND('',#2861,.T.);
#1990=FACE_OUTER_BOUND('',#2862,.T.);
#1991=FACE_OUTER_BOUND('',#2863,.T.);
#1992=FACE_OUTER_BOUND('',#2864,.T.);
#1993=FACE_OUTER_BOUND('',#2865,.T.);
#1994=FACE_OUTER_BOUND('',#2866,.T.);
#1995=FACE_OUTER_BOUND('',#2867,.T.);
#1996=FACE_OUTER_BOUND('',#2868,.T.);
#1997=FACE_OUTER_BOUND('',#2869,.T.);
#1998=FACE_OUTER_BOUND('',#2870,.T.);
#1999=FACE_OUTER_BOUND('',#2871,.T.);
#2000=FACE_OUTER_BOUND('',#2872,.T.);
#2001=FACE_OUTER_BOUND('',#2873,.T.);
#2002=FACE_OUTER_BOUND('',#2874,.T.);
#2003=FACE_OUTER_BOUND('',#2875,.T.);
#2004=FACE_OUTER_BOUND('',#2876,.T.);
#2005=FACE_OUTER_BOUND('',#2877,.T.);
#2006=FACE_OUTER_BOUND('',#2878,.T.);
#2007=FACE_OUTER_BOUND('',#2879,.T.);
#2008=FACE_OUTER_BOUND('',#2880,.T.);
#2009=FACE_OUTER_BOUND('',#2881,.T.);
#2010=FACE_OUTER_BOUND('',#2882,.T.);
#2011=FACE_OUTER_BOUND('',#2883,.T.);
#2012=FACE_OUTER_BOUND('',#2884,.T.);
#2013=FACE_OUTER_BOUND('',#2885,.T.);
#2014=FACE_OUTER_BOUND('',#2886,.T.);
#2015=FACE_OUTER_BOUND('',#2887,.T.);
#2016=FACE_OUTER_BOUND('',#2888,.T.);
#2017=FACE_OUTER_BOUND('',#2889,.T.);
#2018=FACE_OUTER_BOUND('',#2890,.T.);
#2019=FACE_OUTER_BOUND('',#2891,.T.);
#2020=FACE_OUTER_BOUND('',#2892,.T.);
#2021=FACE_OUTER_BOUND('',#2893,.T.);
#2022=FACE_OUTER_BOUND('',#2894,.T.);
#2023=FACE_OUTER_BOUND('',#2895,.T.);
#2024=FACE_OUTER_BOUND('',#2896,.T.);
#2025=FACE_OUTER_BOUND('',#2897,.T.);
#2026=FACE_OUTER_BOUND('',#2898,.T.);
#2027=FACE_OUTER_BOUND('',#2899,.T.);
#2028=FACE_OUTER_BOUND('',#2900,.T.);
#2029=FACE_OUTER_BOUND('',#2901,.T.);
#2030=FACE_OUTER_BOUND('',#2902,.T.);
#2031=FACE_OUTER_BOUND('',#2903,.T.);
#2032=FACE_OUTER_BOUND('',#2904,.T.);
#2033=FACE_OUTER_BOUND('',#2905,.T.);
#2034=FACE_OUTER_BOUND('',#2906,.T.);
#2035=FACE_OUTER_BOUND('',#2907,.T.);
#2036=FACE_OUTER_BOUND('',#2908,.T.);
#2037=FACE_OUTER_BOUND('',#2909,.T.);
#2038=FACE_OUTER_BOUND('',#2910,.T.);
#2039=FACE_OUTER_BOUND('',#2911,.T.);
#2040=FACE_OUTER_BOUND('',#2912,.T.);
#2041=FACE_OUTER_BOUND('',#2913,.T.);
#2042=FACE_OUTER_BOUND('',#2914,.T.);
#2043=FACE_OUTER_BOUND('',#2915,.T.);
#2044=FACE_OUTER_BOUND('',#2916,.T.);
#2045=FACE_OUTER_BOUND('',#2917,.T.);
#2046=FACE_OUTER_BOUND('',#2918,.T.);
#2047=FACE_OUTER_BOUND('',#2919,.T.);
#2048=FACE_OUTER_BOUND('',#2920,.T.);
#2049=FACE_OUTER_BOUND('',#2921,.T.);
#2050=FACE_OUTER_BOUND('',#2922,.T.);
#2051=FACE_OUTER_BOUND('',#2923,.T.);
#2052=FACE_OUTER_BOUND('',#2924,.T.);
#2053=FACE_OUTER_BOUND('',#2925,.T.);
#2054=FACE_OUTER_BOUND('',#2926,.T.);
#2055=FACE_OUTER_BOUND('',#2927,.T.);
#2056=FACE_OUTER_BOUND('',#2928,.T.);
#2057=FACE_OUTER_BOUND('',#2929,.T.);
#2058=FACE_OUTER_BOUND('',#2930,.T.);
#2059=FACE_OUTER_BOUND('',#2931,.T.);
#2060=FACE_OUTER_BOUND('',#2932,.T.);
#2061=FACE_OUTER_BOUND('',#2933,.T.);
#2062=FACE_OUTER_BOUND('',#2934,.T.);
#2063=FACE_OUTER_BOUND('',#2935,.T.);
#2064=FACE_OUTER_BOUND('',#2936,.T.);
#2065=FACE_OUTER_BOUND('',#2937,.T.);
#2066=FACE_OUTER_BOUND('',#2938,.T.);
#2067=FACE_OUTER_BOUND('',#2939,.T.);
#2068=FACE_OUTER_BOUND('',#2940,.T.);
#2069=FACE_OUTER_BOUND('',#2941,.T.);
#2070=FACE_OUTER_BOUND('',#2942,.T.);
#2071=FACE_OUTER_BOUND('',#2943,.T.);
#2072=FACE_OUTER_BOUND('',#2944,.T.);
#2073=FACE_OUTER_BOUND('',#2945,.T.);
#2074=FACE_OUTER_BOUND('',#2946,.T.);
#2075=FACE_OUTER_BOUND('',#2947,.T.);
#2076=FACE_OUTER_BOUND('',#2948,.T.);
#2077=FACE_OUTER_BOUND('',#2949,.T.);
#2078=FACE_OUTER_BOUND('',#2950,.T.);
#2079=FACE_OUTER_BOUND('',#2951,.T.);
#2080=FACE_OUTER_BOUND('',#2952,.T.);
#2081=FACE_OUTER_BOUND('',#2953,.T.);
#2082=FACE_OUTER_BOUND('',#2954,.T.);
#2083=FACE_OUTER_BOUND('',#2955,.T.);
#2084=FACE_OUTER_BOUND('',#2956,.T.);
#2085=FACE_OUTER_BOUND('',#2957,.T.);
#2086=FACE_OUTER_BOUND('',#2958,.T.);
#2087=FACE_OUTER_BOUND('',#2959,.T.);
#2088=EDGE_LOOP('',(#8601,#8602,#8603,#8604,#8605));
#2089=EDGE_LOOP('',(#8606,#8607,#8608,#8609,#8610,#8611,#8612,#8613));
#2090=EDGE_LOOP('',(#8614));
#2091=EDGE_LOOP('',(#8615));
#2092=EDGE_LOOP('',(#8616,#8617,#8618,#8619));
#2093=EDGE_LOOP('',(#8620,#8621,#8622,#8623));
#2094=EDGE_LOOP('',(#8624,#8625,#8626,#8627));
#2095=EDGE_LOOP('',(#8628,#8629,#8630,#8631,#8632,#8633,#8634,#8635,#8636,
#8637,#8638,#8639));
#2096=EDGE_LOOP('',(#8640,#8641,#8642,#8643,#8644,#8645,#8646,#8647,#8648,
#8649,#8650,#8651));
#2097=EDGE_LOOP('',(#8652,#8653,#8654,#8655));
#2098=EDGE_LOOP('',(#8656,#8657,#8658,#8659));
#2099=EDGE_LOOP('',(#8660,#8661,#8662,#8663,#8664,#8665,#8666,#8667,#8668,
#8669,#8670,#8671));
#2100=EDGE_LOOP('',(#8672,#8673,#8674,#8675,#8676,#8677,#8678,#8679,#8680,
#8681,#8682,#8683));
#2101=EDGE_LOOP('',(#8684,#8685,#8686,#8687));
#2102=EDGE_LOOP('',(#8688,#8689,#8690,#8691,#8692));
#2103=EDGE_LOOP('',(#8693,#8694,#8695,#8696,#8697,#8698,#8699,#8700,#8701,
#8702));
#2104=EDGE_LOOP('',(#8703,#8704,#8705,#8706));
#2105=EDGE_LOOP('',(#8707,#8708,#8709,#8710,#8711,#8712,#8713,#8714,#8715));
#2106=EDGE_LOOP('',(#8716,#8717,#8718,#8719));
#2107=EDGE_LOOP('',(#8720,#8721,#8722,#8723,#8724,#8725,#8726,#8727,#8728,
#8729,#8730,#8731));
#2108=EDGE_LOOP('',(#8732,#8733,#8734,#8735,#8736,#8737,#8738,#8739,#8740,
#8741,#8742,#8743));
#2109=EDGE_LOOP('',(#8744,#8745,#8746,#8747,#8748,#8749,#8750,#8751,#8752,
#8753,#8754));
#2110=EDGE_LOOP('',(#8755,#8756,#8757,#8758,#8759,#8760,#8761,#8762,#8763,
#8764));
#2111=EDGE_LOOP('',(#8765,#8766,#8767,#8768,#8769));
#2112=EDGE_LOOP('',(#8770,#8771,#8772));
#2113=EDGE_LOOP('',(#8773,#8774,#8775));
#2114=EDGE_LOOP('',(#8776,#8777,#8778,#8779));
#2115=EDGE_LOOP('',(#8780,#8781,#8782,#8783));
#2116=EDGE_LOOP('',(#8784,#8785,#8786,#8787));
#2117=EDGE_LOOP('',(#8788,#8789,#8790,#8791));
#2118=EDGE_LOOP('',(#8792,#8793,#8794,#8795));
#2119=EDGE_LOOP('',(#8796,#8797,#8798,#8799,#8800,#8801,#8802,#8803));
#2120=EDGE_LOOP('',(#8804,#8805,#8806,#8807,#8808));
#2121=EDGE_LOOP('',(#8809,#8810,#8811,#8812,#8813,#8814,#8815,#8816,#8817));
#2122=EDGE_LOOP('',(#8818,#8819,#8820,#8821));
#2123=EDGE_LOOP('',(#8822,#8823,#8824,#8825));
#2124=EDGE_LOOP('',(#8826));
#2125=EDGE_LOOP('',(#8827,#8828,#8829));
#2126=EDGE_LOOP('',(#8830,#8831,#8832));
#2127=EDGE_LOOP('',(#8833,#8834,#8835,#8836));
#2128=EDGE_LOOP('',(#8837,#8838,#8839,#8840));
#2129=EDGE_LOOP('',(#8841,#8842,#8843,#8844));
#2130=EDGE_LOOP('',(#8845,#8846,#8847,#8848));
#2131=EDGE_LOOP('',(#8849,#8850,#8851,#8852));
#2132=EDGE_LOOP('',(#8853,#8854,#8855,#8856));
#2133=EDGE_LOOP('',(#8857,#8858,#8859,#8860));
#2134=EDGE_LOOP('',(#8861,#8862,#8863,#8864,#8865,#8866));
#2135=EDGE_LOOP('',(#8867,#8868,#8869,#8870));
#2136=EDGE_LOOP('',(#8871,#8872,#8873,#8874));
#2137=EDGE_LOOP('',(#8875,#8876,#8877,#8878));
#2138=EDGE_LOOP('',(#8879,#8880,#8881,#8882,#8883,#8884));
#2139=EDGE_LOOP('',(#8885,#8886,#8887,#8888));
#2140=EDGE_LOOP('',(#8889,#8890,#8891,#8892,#8893,#8894));
#2141=EDGE_LOOP('',(#8895,#8896,#8897,#8898,#8899,#8900));
#2142=EDGE_LOOP('',(#8901,#8902,#8903,#8904,#8905,#8906));
#2143=EDGE_LOOP('',(#8907,#8908,#8909,#8910,#8911,#8912));
#2144=EDGE_LOOP('',(#8913,#8914,#8915,#8916,#8917,#8918,#8919));
#2145=EDGE_LOOP('',(#8920,#8921,#8922,#8923,#8924,#8925,#8926,#8927,#8928,
#8929,#8930,#8931,#8932));
#2146=EDGE_LOOP('',(#8933,#8934,#8935,#8936));
#2147=EDGE_LOOP('',(#8937,#8938,#8939,#8940,#8941));
#2148=EDGE_LOOP('',(#8942,#8943,#8944,#8945));
#2149=EDGE_LOOP('',(#8946,#8947,#8948,#8949));
#2150=EDGE_LOOP('',(#8950,#8951,#8952,#8953));
#2151=EDGE_LOOP('',(#8954,#8955,#8956,#8957));
#2152=EDGE_LOOP('',(#8958,#8959,#8960,#8961));
#2153=EDGE_LOOP('',(#8962,#8963,#8964,#8965));
#2154=EDGE_LOOP('',(#8966,#8967,#8968,#8969));
#2155=EDGE_LOOP('',(#8970,#8971,#8972,#8973));
#2156=EDGE_LOOP('',(#8974,#8975,#8976,#8977));
#2157=EDGE_LOOP('',(#8978,#8979,#8980,#8981));
#2158=EDGE_LOOP('',(#8982,#8983,#8984,#8985));
#2159=EDGE_LOOP('',(#8986,#8987,#8988,#8989));
#2160=EDGE_LOOP('',(#8990,#8991,#8992,#8993));
#2161=EDGE_LOOP('',(#8994,#8995,#8996,#8997));
#2162=EDGE_LOOP('',(#8998,#8999,#9000,#9001));
#2163=EDGE_LOOP('',(#9002,#9003,#9004,#9005));
#2164=EDGE_LOOP('',(#9006,#9007,#9008,#9009));
#2165=EDGE_LOOP('',(#9010,#9011,#9012,#9013));
#2166=EDGE_LOOP('',(#9014,#9015,#9016,#9017));
#2167=EDGE_LOOP('',(#9018,#9019,#9020,#9021));
#2168=EDGE_LOOP('',(#9022,#9023,#9024,#9025));
#2169=EDGE_LOOP('',(#9026,#9027,#9028,#9029));
#2170=EDGE_LOOP('',(#9030,#9031,#9032,#9033));
#2171=EDGE_LOOP('',(#9034,#9035,#9036,#9037));
#2172=EDGE_LOOP('',(#9038,#9039,#9040,#9041));
#2173=EDGE_LOOP('',(#9042,#9043,#9044,#9045));
#2174=EDGE_LOOP('',(#9046,#9047,#9048,#9049,#9050,#9051,#9052));
#2175=EDGE_LOOP('',(#9053,#9054,#9055,#9056,#9057,#9058));
#2176=EDGE_LOOP('',(#9059,#9060,#9061,#9062));
#2177=EDGE_LOOP('',(#9063,#9064,#9065,#9066));
#2178=EDGE_LOOP('',(#9067,#9068,#9069,#9070));
#2179=EDGE_LOOP('',(#9071,#9072,#9073,#9074,#9075));
#2180=EDGE_LOOP('',(#9076,#9077,#9078));
#2181=EDGE_LOOP('',(#9079,#9080,#9081,#9082,#9083));
#2182=EDGE_LOOP('',(#9084,#9085,#9086,#9087));
#2183=EDGE_LOOP('',(#9088,#9089,#9090,#9091,#9092));
#2184=EDGE_LOOP('',(#9093,#9094,#9095,#9096,#9097,#9098,#9099));
#2185=EDGE_LOOP('',(#9100,#9101,#9102,#9103,#9104,#9105,#9106,#9107));
#2186=EDGE_LOOP('',(#9108,#9109,#9110,#9111,#9112,#9113,#9114,#9115));
#2187=EDGE_LOOP('',(#9116,#9117,#9118,#9119,#9120,#9121));
#2188=EDGE_LOOP('',(#9122,#9123,#9124,#9125,#9126));
#2189=EDGE_LOOP('',(#9127,#9128,#9129,#9130));
#2190=EDGE_LOOP('',(#9131,#9132,#9133,#9134));
#2191=EDGE_LOOP('',(#9135,#9136,#9137,#9138));
#2192=EDGE_LOOP('',(#9139,#9140,#9141,#9142));
#2193=EDGE_LOOP('',(#9143,#9144,#9145,#9146));
#2194=EDGE_LOOP('',(#9147,#9148,#9149,#9150));
#2195=EDGE_LOOP('',(#9151,#9152,#9153,#9154));
#2196=EDGE_LOOP('',(#9155,#9156,#9157,#9158));
#2197=EDGE_LOOP('',(#9159,#9160,#9161,#9162));
#2198=EDGE_LOOP('',(#9163,#9164,#9165,#9166));
#2199=EDGE_LOOP('',(#9167,#9168,#9169,#9170));
#2200=EDGE_LOOP('',(#9171,#9172,#9173,#9174));
#2201=EDGE_LOOP('',(#9175,#9176,#9177,#9178));
#2202=EDGE_LOOP('',(#9179,#9180,#9181,#9182));
#2203=EDGE_LOOP('',(#9183,#9184,#9185,#9186));
#2204=EDGE_LOOP('',(#9187,#9188,#9189,#9190));
#2205=EDGE_LOOP('',(#9191,#9192,#9193,#9194));
#2206=EDGE_LOOP('',(#9195,#9196,#9197,#9198));
#2207=EDGE_LOOP('',(#9199,#9200,#9201,#9202));
#2208=EDGE_LOOP('',(#9203,#9204,#9205,#9206,#9207,#9208,#9209,#9210));
#2209=EDGE_LOOP('',(#9211,#9212,#9213,#9214,#9215,#9216,#9217,#9218));
#2210=EDGE_LOOP('',(#9219,#9220,#9221,#9222));
#2211=EDGE_LOOP('',(#9223,#9224,#9225,#9226));
#2212=EDGE_LOOP('',(#9227,#9228,#9229,#9230));
#2213=EDGE_LOOP('',(#9231,#9232,#9233,#9234));
#2214=EDGE_LOOP('',(#9235,#9236,#9237,#9238));
#2215=EDGE_LOOP('',(#9239,#9240,#9241,#9242));
#2216=EDGE_LOOP('',(#9243,#9244,#9245,#9246));
#2217=EDGE_LOOP('',(#9247,#9248,#9249,#9250));
#2218=EDGE_LOOP('',(#9251,#9252,#9253,#9254));
#2219=EDGE_LOOP('',(#9255,#9256,#9257,#9258));
#2220=EDGE_LOOP('',(#9259,#9260,#9261,#9262));
#2221=EDGE_LOOP('',(#9263,#9264,#9265,#9266));
#2222=EDGE_LOOP('',(#9267,#9268,#9269,#9270));
#2223=EDGE_LOOP('',(#9271,#9272,#9273,#9274));
#2224=EDGE_LOOP('',(#9275,#9276,#9277,#9278));
#2225=EDGE_LOOP('',(#9279,#9280,#9281,#9282));
#2226=EDGE_LOOP('',(#9283,#9284,#9285,#9286));
#2227=EDGE_LOOP('',(#9287,#9288,#9289,#9290));
#2228=EDGE_LOOP('',(#9291,#9292,#9293,#9294));
#2229=EDGE_LOOP('',(#9295,#9296,#9297,#9298));
#2230=EDGE_LOOP('',(#9299,#9300,#9301,#9302));
#2231=EDGE_LOOP('',(#9303,#9304,#9305,#9306));
#2232=EDGE_LOOP('',(#9307,#9308,#9309,#9310));
#2233=EDGE_LOOP('',(#9311,#9312,#9313,#9314));
#2234=EDGE_LOOP('',(#9315,#9316,#9317,#9318));
#2235=EDGE_LOOP('',(#9319,#9320,#9321,#9322,#9323,#9324,#9325,#9326,#9327,
#9328,#9329,#9330,#9331,#9332,#9333,#9334,#9335,#9336,#9337,#9338,#9339,
#9340,#9341,#9342,#9343,#9344,#9345,#9346,#9347,#9348,#9349,#9350));
#2236=EDGE_LOOP('',(#9351,#9352,#9353,#9354,#9355,#9356,#9357,#9358));
#2237=EDGE_LOOP('',(#9359,#9360,#9361,#9362,#9363,#9364,#9365,#9366));
#2238=EDGE_LOOP('',(#9367,#9368,#9369,#9370));
#2239=EDGE_LOOP('',(#9371,#9372,#9373,#9374,#9375,#9376,#9377,#9378,#9379,
#9380,#9381,#9382));
#2240=EDGE_LOOP('',(#9383,#9384,#9385,#9386,#9387,#9388,#9389,#9390));
#2241=EDGE_LOOP('',(#9391,#9392,#9393,#9394));
#2242=EDGE_LOOP('',(#9395,#9396,#9397,#9398,#9399,#9400));
#2243=EDGE_LOOP('',(#9401,#9402,#9403,#9404,#9405));
#2244=EDGE_LOOP('',(#9406,#9407,#9408,#9409,#9410,#9411));
#2245=EDGE_LOOP('',(#9412,#9413,#9414,#9415,#9416));
#2246=EDGE_LOOP('',(#9417,#9418,#9419,#9420));
#2247=EDGE_LOOP('',(#9421,#9422,#9423,#9424));
#2248=EDGE_LOOP('',(#9425,#9426,#9427,#9428));
#2249=EDGE_LOOP('',(#9429,#9430,#9431,#9432,#9433,#9434,#9435,#9436,#9437,
#9438,#9439,#9440,#9441,#9442,#9443,#9444,#9445,#9446));
#2250=EDGE_LOOP('',(#9447,#9448,#9449,#9450));
#2251=EDGE_LOOP('',(#9451,#9452,#9453,#9454));
#2252=EDGE_LOOP('',(#9455,#9456,#9457,#9458));
#2253=EDGE_LOOP('',(#9459,#9460,#9461,#9462,#9463));
#2254=EDGE_LOOP('',(#9464,#9465,#9466,#9467));
#2255=EDGE_LOOP('',(#9468,#9469,#9470,#9471));
#2256=EDGE_LOOP('',(#9472,#9473,#9474,#9475));
#2257=EDGE_LOOP('',(#9476,#9477,#9478,#9479));
#2258=EDGE_LOOP('',(#9480,#9481,#9482,#9483));
#2259=EDGE_LOOP('',(#9484,#9485,#9486,#9487));
#2260=EDGE_LOOP('',(#9488,#9489,#9490,#9491));
#2261=EDGE_LOOP('',(#9492,#9493,#9494,#9495,#9496,#9497,#9498,#9499,#9500));
#2262=EDGE_LOOP('',(#9501,#9502,#9503,#9504,#9505,#9506));
#2263=EDGE_LOOP('',(#9507,#9508,#9509,#9510,#9511,#9512,#9513,#9514,#9515));
#2264=EDGE_LOOP('',(#9516,#9517,#9518,#9519,#9520));
#2265=EDGE_LOOP('',(#9521,#9522,#9523,#9524,#9525,#9526,#9527,#9528,#9529));
#2266=EDGE_LOOP('',(#9530,#9531,#9532,#9533,#9534,#9535,#9536,#9537,#9538));
#2267=EDGE_LOOP('',(#9539,#9540,#9541));
#2268=EDGE_LOOP('',(#9542,#9543,#9544,#9545));
#2269=EDGE_LOOP('',(#9546,#9547,#9548));
#2270=EDGE_LOOP('',(#9549,#9550,#9551));
#2271=EDGE_LOOP('',(#9552,#9553,#9554,#9555));
#2272=EDGE_LOOP('',(#9556,#9557,#9558));
#2273=EDGE_LOOP('',(#9559,#9560,#9561,#9562));
#2274=EDGE_LOOP('',(#9563,#9564,#9565,#9566,#9567));
#2275=EDGE_LOOP('',(#9568,#9569,#9570,#9571,#9572));
#2276=EDGE_LOOP('',(#9573,#9574,#9575,#9576,#9577));
#2277=EDGE_LOOP('',(#9578,#9579,#9580,#9581));
#2278=EDGE_LOOP('',(#9582,#9583,#9584,#9585));
#2279=EDGE_LOOP('',(#9586,#9587,#9588,#9589));
#2280=EDGE_LOOP('',(#9590,#9591,#9592,#9593));
#2281=EDGE_LOOP('',(#9594,#9595,#9596,#9597,#9598));
#2282=EDGE_LOOP('',(#9599,#9600,#9601,#9602));
#2283=EDGE_LOOP('',(#9603,#9604,#9605));
#2284=EDGE_LOOP('',(#9606,#9607,#9608,#9609));
#2285=EDGE_LOOP('',(#9610,#9611,#9612,#9613));
#2286=EDGE_LOOP('',(#9614,#9615,#9616,#9617));
#2287=EDGE_LOOP('',(#9618,#9619,#9620,#9621));
#2288=EDGE_LOOP('',(#9622,#9623,#9624,#9625));
#2289=EDGE_LOOP('',(#9626,#9627,#9628,#9629,#9630));
#2290=EDGE_LOOP('',(#9631,#9632,#9633,#9634));
#2291=EDGE_LOOP('',(#9635,#9636,#9637));
#2292=EDGE_LOOP('',(#9638,#9639,#9640,#9641));
#2293=EDGE_LOOP('',(#9642,#9643,#9644,#9645));
#2294=EDGE_LOOP('',(#9646,#9647,#9648,#9649));
#2295=EDGE_LOOP('',(#9650,#9651,#9652,#9653));
#2296=EDGE_LOOP('',(#9654,#9655,#9656,#9657,#9658,#9659));
#2297=EDGE_LOOP('',(#9660,#9661,#9662,#9663,#9664,#9665));
#2298=EDGE_LOOP('',(#9666,#9667,#9668,#9669));
#2299=EDGE_LOOP('',(#9670,#9671,#9672,#9673));
#2300=EDGE_LOOP('',(#9674,#9675,#9676,#9677));
#2301=EDGE_LOOP('',(#9678,#9679,#9680,#9681));
#2302=EDGE_LOOP('',(#9682,#9683,#9684,#9685));
#2303=EDGE_LOOP('',(#9686,#9687,#9688,#9689,#9690));
#2304=EDGE_LOOP('',(#9691,#9692,#9693,#9694));
#2305=EDGE_LOOP('',(#9695,#9696,#9697));
#2306=EDGE_LOOP('',(#9698,#9699,#9700,#9701));
#2307=EDGE_LOOP('',(#9702,#9703,#9704,#9705));
#2308=EDGE_LOOP('',(#9706,#9707,#9708,#9709));
#2309=EDGE_LOOP('',(#9710,#9711,#9712,#9713,#9714));
#2310=EDGE_LOOP('',(#9715,#9716,#9717,#9718));
#2311=EDGE_LOOP('',(#9719,#9720,#9721,#9722));
#2312=EDGE_LOOP('',(#9723,#9724,#9725,#9726));
#2313=EDGE_LOOP('',(#9727,#9728,#9729));
#2314=EDGE_LOOP('',(#9730,#9731,#9732,#9733));
#2315=EDGE_LOOP('',(#9734,#9735,#9736,#9737));
#2316=EDGE_LOOP('',(#9738,#9739,#9740,#9741));
#2317=EDGE_LOOP('',(#9742,#9743,#9744,#9745));
#2318=EDGE_LOOP('',(#9746,#9747,#9748,#9749));
#2319=EDGE_LOOP('',(#9750,#9751,#9752,#9753));
#2320=EDGE_LOOP('',(#9754,#9755,#9756,#9757,#9758,#9759));
#2321=EDGE_LOOP('',(#9760,#9761,#9762,#9763,#9764,#9765));
#2322=EDGE_LOOP('',(#9766,#9767,#9768,#9769,#9770,#9771));
#2323=EDGE_LOOP('',(#9772,#9773,#9774,#9775,#9776,#9777));
#2324=EDGE_LOOP('',(#9778,#9779,#9780,#9781,#9782,#9783));
#2325=EDGE_LOOP('',(#9784,#9785,#9786,#9787,#9788,#9789));
#2326=EDGE_LOOP('',(#9790,#9791,#9792,#9793));
#2327=EDGE_LOOP('',(#9794,#9795,#9796,#9797));
#2328=EDGE_LOOP('',(#9798,#9799,#9800,#9801,#9802,#9803));
#2329=EDGE_LOOP('',(#9804,#9805,#9806,#9807));
#2330=EDGE_LOOP('',(#9808,#9809,#9810,#9811));
#2331=EDGE_LOOP('',(#9812,#9813,#9814,#9815,#9816,#9817));
#2332=EDGE_LOOP('',(#9818,#9819,#9820,#9821));
#2333=EDGE_LOOP('',(#9822,#9823,#9824,#9825));
#2334=EDGE_LOOP('',(#9826,#9827,#9828,#9829,#9830,#9831,#9832,#9833));
#2335=EDGE_LOOP('',(#9834,#9835,#9836,#9837,#9838,#9839,#9840,#9841,#9842,
#9843,#9844,#9845));
#2336=EDGE_LOOP('',(#9846,#9847,#9848,#9849));
#2337=EDGE_LOOP('',(#9850,#9851,#9852,#9853));
#2338=EDGE_LOOP('',(#9854,#9855,#9856,#9857));
#2339=EDGE_LOOP('',(#9858,#9859,#9860,#9861));
#2340=EDGE_LOOP('',(#9862,#9863,#9864,#9865));
#2341=EDGE_LOOP('',(#9866,#9867,#9868,#9869));
#2342=EDGE_LOOP('',(#9870,#9871,#9872,#9873));
#2343=EDGE_LOOP('',(#9874,#9875,#9876,#9877));
#2344=EDGE_LOOP('',(#9878,#9879,#9880,#9881));
#2345=EDGE_LOOP('',(#9882,#9883,#9884,#9885));
#2346=EDGE_LOOP('',(#9886,#9887,#9888,#9889));
#2347=EDGE_LOOP('',(#9890,#9891,#9892,#9893));
#2348=EDGE_LOOP('',(#9894,#9895,#9896,#9897));
#2349=EDGE_LOOP('',(#9898,#9899,#9900,#9901));
#2350=EDGE_LOOP('',(#9902,#9903,#9904,#9905));
#2351=EDGE_LOOP('',(#9906,#9907,#9908));
#2352=EDGE_LOOP('',(#9909,#9910,#9911,#9912));
#2353=EDGE_LOOP('',(#9913,#9914,#9915,#9916));
#2354=EDGE_LOOP('',(#9917,#9918,#9919,#9920,#9921,#9922));
#2355=EDGE_LOOP('',(#9923,#9924,#9925,#9926));
#2356=EDGE_LOOP('',(#9927,#9928,#9929,#9930));
#2357=EDGE_LOOP('',(#9931,#9932,#9933));
#2358=EDGE_LOOP('',(#9934,#9935,#9936,#9937));
#2359=EDGE_LOOP('',(#9938,#9939,#9940,#9941));
#2360=EDGE_LOOP('',(#9942,#9943,#9944));
#2361=EDGE_LOOP('',(#9945,#9946,#9947,#9948,#9949,#9950));
#2362=EDGE_LOOP('',(#9951,#9952,#9953,#9954));
#2363=EDGE_LOOP('',(#9955,#9956,#9957));
#2364=EDGE_LOOP('',(#9958,#9959,#9960,#9961,#9962,#9963,#9964,#9965,#9966,
#9967,#9968,#9969,#9970,#9971,#9972,#9973,#9974,#9975,#9976,#9977));
#2365=EDGE_LOOP('',(#9978,#9979,#9980,#9981,#9982));
#2366=EDGE_LOOP('',(#9983,#9984,#9985,#9986));
#2367=EDGE_LOOP('',(#9987,#9988,#9989,#9990,#9991));
#2368=EDGE_LOOP('',(#9992,#9993,#9994,#9995));
#2369=EDGE_LOOP('',(#9996,#9997,#9998,#9999,#10000));
#2370=EDGE_LOOP('',(#10001,#10002,#10003,#10004));
#2371=EDGE_LOOP('',(#10005,#10006,#10007,#10008));
#2372=EDGE_LOOP('',(#10009,#10010,#10011,#10012,#10013));
#2373=EDGE_LOOP('',(#10014,#10015,#10016,#10017,#10018));
#2374=EDGE_LOOP('',(#10019,#10020,#10021,#10022));
#2375=EDGE_LOOP('',(#10023,#10024,#10025,#10026,#10027));
#2376=EDGE_LOOP('',(#10028,#10029,#10030,#10031,#10032,#10033));
#2377=EDGE_LOOP('',(#10034,#10035,#10036,#10037));
#2378=EDGE_LOOP('',(#10038,#10039,#10040,#10041,#10042));
#2379=EDGE_LOOP('',(#10043,#10044,#10045,#10046,#10047));
#2380=EDGE_LOOP('',(#10048,#10049,#10050,#10051));
#2381=EDGE_LOOP('',(#10052,#10053,#10054,#10055,#10056));
#2382=EDGE_LOOP('',(#10057,#10058,#10059,#10060,#10061));
#2383=EDGE_LOOP('',(#10062,#10063,#10064,#10065));
#2384=EDGE_LOOP('',(#10066,#10067,#10068,#10069));
#2385=EDGE_LOOP('',(#10070,#10071,#10072,#10073));
#2386=EDGE_LOOP('',(#10074,#10075,#10076,#10077,#10078,#10079,#10080));
#2387=EDGE_LOOP('',(#10081,#10082,#10083,#10084));
#2388=EDGE_LOOP('',(#10085,#10086,#10087,#10088));
#2389=EDGE_LOOP('',(#10089,#10090,#10091,#10092,#10093));
#2390=EDGE_LOOP('',(#10094,#10095,#10096,#10097));
#2391=EDGE_LOOP('',(#10098,#10099,#10100,#10101));
#2392=EDGE_LOOP('',(#10102,#10103,#10104,#10105));
#2393=EDGE_LOOP('',(#10106,#10107,#10108));
#2394=EDGE_LOOP('',(#10109,#10110,#10111));
#2395=EDGE_LOOP('',(#10112,#10113,#10114,#10115));
#2396=EDGE_LOOP('',(#10116,#10117,#10118,#10119,#10120,#10121,#10122));
#2397=EDGE_LOOP('',(#10123,#10124,#10125,#10126));
#2398=EDGE_LOOP('',(#10127,#10128,#10129,#10130));
#2399=EDGE_LOOP('',(#10131,#10132,#10133,#10134));
#2400=EDGE_LOOP('',(#10135,#10136,#10137,#10138,#10139));
#2401=EDGE_LOOP('',(#10140,#10141,#10142));
#2402=EDGE_LOOP('',(#10143,#10144,#10145));
#2403=EDGE_LOOP('',(#10146,#10147,#10148,#10149,#10150,#10151,#10152,#10153));
#2404=EDGE_LOOP('',(#10154,#10155,#10156,#10157,#10158,#10159,#10160,#10161,
#10162,#10163,#10164,#10165,#10166,#10167,#10168,#10169,#10170,#10171,#10172,
#10173));
#2405=EDGE_LOOP('',(#10174,#10175,#10176,#10177));
#2406=EDGE_LOOP('',(#10178,#10179,#10180,#10181));
#2407=EDGE_LOOP('',(#10182,#10183,#10184,#10185));
#2408=EDGE_LOOP('',(#10186,#10187,#10188,#10189));
#2409=EDGE_LOOP('',(#10190,#10191,#10192,#10193));
#2410=EDGE_LOOP('',(#10194,#10195,#10196,#10197));
#2411=EDGE_LOOP('',(#10198,#10199,#10200,#10201));
#2412=EDGE_LOOP('',(#10202,#10203,#10204,#10205));
#2413=EDGE_LOOP('',(#10206,#10207,#10208,#10209));
#2414=EDGE_LOOP('',(#10210,#10211,#10212,#10213,#10214,#10215));
#2415=EDGE_LOOP('',(#10216,#10217,#10218,#10219));
#2416=EDGE_LOOP('',(#10220,#10221,#10222,#10223));
#2417=EDGE_LOOP('',(#10224,#10225,#10226,#10227,#10228,#10229));
#2418=EDGE_LOOP('',(#10230,#10231,#10232,#10233,#10234));
#2419=EDGE_LOOP('',(#10235,#10236,#10237,#10238,#10239));
#2420=EDGE_LOOP('',(#10240,#10241,#10242,#10243,#10244,#10245));
#2421=EDGE_LOOP('',(#10246,#10247,#10248,#10249));
#2422=EDGE_LOOP('',(#10250,#10251,#10252,#10253));
#2423=EDGE_LOOP('',(#10254,#10255,#10256,#10257));
#2424=EDGE_LOOP('',(#10258,#10259,#10260,#10261,#10262,#10263));
#2425=EDGE_LOOP('',(#10264,#10265,#10266,#10267,#10268,#10269));
#2426=EDGE_LOOP('',(#10270,#10271,#10272,#10273,#10274,#10275));
#2427=EDGE_LOOP('',(#10276,#10277,#10278,#10279,#10280,#10281));
#2428=EDGE_LOOP('',(#10282,#10283,#10284,#10285,#10286,#10287));
#2429=EDGE_LOOP('',(#10288,#10289,#10290,#10291,#10292,#10293));
#2430=EDGE_LOOP('',(#10294,#10295,#10296,#10297));
#2431=EDGE_LOOP('',(#10298,#10299,#10300,#10301));
#2432=EDGE_LOOP('',(#10302,#10303,#10304,#10305,#10306,#10307));
#2433=EDGE_LOOP('',(#10308,#10309,#10310,#10311));
#2434=EDGE_LOOP('',(#10312,#10313,#10314,#10315));
#2435=EDGE_LOOP('',(#10316,#10317,#10318,#10319,#10320,#10321));
#2436=EDGE_LOOP('',(#10322,#10323,#10324,#10325));
#2437=EDGE_LOOP('',(#10326,#10327,#10328,#10329));
#2438=EDGE_LOOP('',(#10330,#10331,#10332,#10333,#10334,#10335,#10336,#10337,
#10338,#10339,#10340,#10341));
#2439=EDGE_LOOP('',(#10342,#10343,#10344,#10345));
#2440=EDGE_LOOP('',(#10346,#10347,#10348,#10349));
#2441=EDGE_LOOP('',(#10350,#10351,#10352,#10353));
#2442=EDGE_LOOP('',(#10354,#10355,#10356,#10357));
#2443=EDGE_LOOP('',(#10358,#10359,#10360,#10361));
#2444=EDGE_LOOP('',(#10362,#10363,#10364,#10365));
#2445=EDGE_LOOP('',(#10366,#10367,#10368,#10369));
#2446=EDGE_LOOP('',(#10370,#10371,#10372,#10373));
#2447=EDGE_LOOP('',(#10374,#10375,#10376,#10377));
#2448=EDGE_LOOP('',(#10378,#10379,#10380,#10381));
#2449=EDGE_LOOP('',(#10382,#10383,#10384,#10385));
#2450=EDGE_LOOP('',(#10386,#10387,#10388,#10389));
#2451=EDGE_LOOP('',(#10390,#10391,#10392,#10393));
#2452=EDGE_LOOP('',(#10394,#10395,#10396,#10397));
#2453=EDGE_LOOP('',(#10398,#10399,#10400));
#2454=EDGE_LOOP('',(#10401,#10402,#10403,#10404));
#2455=EDGE_LOOP('',(#10405,#10406,#10407,#10408));
#2456=EDGE_LOOP('',(#10409,#10410,#10411,#10412,#10413,#10414));
#2457=EDGE_LOOP('',(#10415,#10416,#10417,#10418));
#2458=EDGE_LOOP('',(#10419,#10420,#10421,#10422));
#2459=EDGE_LOOP('',(#10423,#10424,#10425));
#2460=EDGE_LOOP('',(#10426,#10427,#10428,#10429));
#2461=EDGE_LOOP('',(#10430,#10431,#10432,#10433));
#2462=EDGE_LOOP('',(#10434,#10435,#10436));
#2463=EDGE_LOOP('',(#10437,#10438,#10439,#10440,#10441,#10442));
#2464=EDGE_LOOP('',(#10443,#10444,#10445,#10446));
#2465=EDGE_LOOP('',(#10447,#10448,#10449));
#2466=EDGE_LOOP('',(#10450,#10451,#10452,#10453,#10454,#10455,#10456,#10457,
#10458,#10459,#10460,#10461,#10462,#10463,#10464,#10465,#10466,#10467,#10468,
#10469));
#2467=EDGE_LOOP('',(#10470,#10471,#10472,#10473,#10474));
#2468=EDGE_LOOP('',(#10475,#10476,#10477,#10478));
#2469=EDGE_LOOP('',(#10479,#10480,#10481,#10482,#10483));
#2470=EDGE_LOOP('',(#10484,#10485,#10486,#10487));
#2471=EDGE_LOOP('',(#10488,#10489,#10490,#10491,#10492));
#2472=EDGE_LOOP('',(#10493,#10494,#10495,#10496));
#2473=EDGE_LOOP('',(#10497,#10498,#10499,#10500));
#2474=EDGE_LOOP('',(#10501,#10502,#10503,#10504,#10505));
#2475=EDGE_LOOP('',(#10506,#10507,#10508,#10509,#10510));
#2476=EDGE_LOOP('',(#10511,#10512,#10513,#10514));
#2477=EDGE_LOOP('',(#10515,#10516,#10517,#10518,#10519));
#2478=EDGE_LOOP('',(#10520,#10521,#10522,#10523,#10524,#10525));
#2479=EDGE_LOOP('',(#10526,#10527,#10528,#10529));
#2480=EDGE_LOOP('',(#10530,#10531,#10532,#10533,#10534));
#2481=EDGE_LOOP('',(#10535,#10536,#10537,#10538,#10539));
#2482=EDGE_LOOP('',(#10540,#10541,#10542,#10543));
#2483=EDGE_LOOP('',(#10544,#10545,#10546,#10547,#10548));
#2484=EDGE_LOOP('',(#10549,#10550,#10551,#10552,#10553));
#2485=EDGE_LOOP('',(#10554,#10555,#10556,#10557));
#2486=EDGE_LOOP('',(#10558,#10559,#10560,#10561));
#2487=EDGE_LOOP('',(#10562,#10563,#10564,#10565));
#2488=EDGE_LOOP('',(#10566,#10567,#10568,#10569,#10570,#10571,#10572));
#2489=EDGE_LOOP('',(#10573,#10574,#10575,#10576));
#2490=EDGE_LOOP('',(#10577,#10578,#10579,#10580));
#2491=EDGE_LOOP('',(#10581,#10582,#10583,#10584,#10585));
#2492=EDGE_LOOP('',(#10586,#10587,#10588,#10589));
#2493=EDGE_LOOP('',(#10590,#10591,#10592,#10593));
#2494=EDGE_LOOP('',(#10594,#10595,#10596,#10597));
#2495=EDGE_LOOP('',(#10598,#10599,#10600));
#2496=EDGE_LOOP('',(#10601,#10602,#10603));
#2497=EDGE_LOOP('',(#10604,#10605,#10606,#10607));
#2498=EDGE_LOOP('',(#10608,#10609,#10610,#10611,#10612,#10613,#10614));
#2499=EDGE_LOOP('',(#10615,#10616,#10617,#10618));
#2500=EDGE_LOOP('',(#10619,#10620,#10621,#10622));
#2501=EDGE_LOOP('',(#10623,#10624,#10625,#10626));
#2502=EDGE_LOOP('',(#10627,#10628,#10629,#10630,#10631));
#2503=EDGE_LOOP('',(#10632,#10633,#10634));
#2504=EDGE_LOOP('',(#10635,#10636,#10637));
#2505=EDGE_LOOP('',(#10638,#10639,#10640,#10641,#10642,#10643,#10644,#10645));
#2506=EDGE_LOOP('',(#10646,#10647,#10648,#10649,#10650,#10651,#10652,#10653,
#10654,#10655,#10656,#10657,#10658,#10659,#10660,#10661,#10662,#10663,#10664,
#10665));
#2507=EDGE_LOOP('',(#10666,#10667,#10668,#10669));
#2508=EDGE_LOOP('',(#10670,#10671,#10672,#10673));
#2509=EDGE_LOOP('',(#10674,#10675,#10676,#10677));
#2510=EDGE_LOOP('',(#10678,#10679,#10680,#10681));
#2511=EDGE_LOOP('',(#10682,#10683,#10684,#10685));
#2512=EDGE_LOOP('',(#10686,#10687,#10688,#10689));
#2513=EDGE_LOOP('',(#10690,#10691,#10692,#10693));
#2514=EDGE_LOOP('',(#10694,#10695,#10696,#10697));
#2515=EDGE_LOOP('',(#10698,#10699,#10700,#10701));
#2516=EDGE_LOOP('',(#10702,#10703,#10704,#10705,#10706,#10707));
#2517=EDGE_LOOP('',(#10708,#10709,#10710,#10711,#10712,#10713));
#2518=EDGE_LOOP('',(#10714,#10715,#10716,#10717));
#2519=EDGE_LOOP('',(#10718,#10719,#10720,#10721,#10722,#10723,#10724,#10725,
#10726,#10727,#10728,#10729,#10730,#10731,#10732,#10733,#10734,#10735,#10736,
#10737,#10738,#10739,#10740,#10741));
#2520=EDGE_LOOP('',(#10742,#10743,#10744));
#2521=EDGE_LOOP('',(#10745,#10746,#10747,#10748));
#2522=EDGE_LOOP('',(#10749,#10750,#10751));
#2523=EDGE_LOOP('',(#10752,#10753,#10754));
#2524=EDGE_LOOP('',(#10755,#10756,#10757,#10758));
#2525=EDGE_LOOP('',(#10759,#10760,#10761));
#2526=EDGE_LOOP('',(#10762,#10763,#10764,#10765));
#2527=EDGE_LOOP('',(#10766,#10767,#10768,#10769,#10770));
#2528=EDGE_LOOP('',(#10771,#10772,#10773,#10774,#10775));
#2529=EDGE_LOOP('',(#10776,#10777,#10778,#10779,#10780,#10781,#10782,#10783,
#10784));
#2530=EDGE_LOOP('',(#10785,#10786,#10787,#10788,#10789,#10790));
#2531=EDGE_LOOP('',(#10791,#10792,#10793,#10794,#10795,#10796,#10797,#10798,
#10799));
#2532=EDGE_LOOP('',(#10800,#10801,#10802,#10803,#10804,#10805,#10806,#10807,
#10808));
#2533=EDGE_LOOP('',(#10809,#10810,#10811,#10812,#10813));
#2534=EDGE_LOOP('',(#10814,#10815,#10816,#10817));
#2535=EDGE_LOOP('',(#10818,#10819,#10820,#10821));
#2536=EDGE_LOOP('',(#10822,#10823,#10824,#10825));
#2537=EDGE_LOOP('',(#10826,#10827,#10828,#10829));
#2538=EDGE_LOOP('',(#10830,#10831,#10832,#10833,#10834));
#2539=EDGE_LOOP('',(#10835,#10836,#10837,#10838));
#2540=EDGE_LOOP('',(#10839,#10840,#10841));
#2541=EDGE_LOOP('',(#10842,#10843,#10844,#10845));
#2542=EDGE_LOOP('',(#10846,#10847,#10848,#10849));
#2543=EDGE_LOOP('',(#10850,#10851,#10852,#10853));
#2544=EDGE_LOOP('',(#10854,#10855,#10856,#10857));
#2545=EDGE_LOOP('',(#10858,#10859,#10860,#10861));
#2546=EDGE_LOOP('',(#10862,#10863,#10864,#10865,#10866));
#2547=EDGE_LOOP('',(#10867,#10868,#10869,#10870));
#2548=EDGE_LOOP('',(#10871,#10872,#10873));
#2549=EDGE_LOOP('',(#10874,#10875,#10876,#10877));
#2550=EDGE_LOOP('',(#10878,#10879,#10880,#10881));
#2551=EDGE_LOOP('',(#10882,#10883,#10884,#10885));
#2552=EDGE_LOOP('',(#10886,#10887,#10888,#10889));
#2553=EDGE_LOOP('',(#10890,#10891,#10892,#10893,#10894,#10895));
#2554=EDGE_LOOP('',(#10896,#10897,#10898,#10899,#10900,#10901));
#2555=EDGE_LOOP('',(#10902,#10903,#10904,#10905));
#2556=EDGE_LOOP('',(#10906,#10907,#10908,#10909));
#2557=EDGE_LOOP('',(#10910,#10911,#10912,#10913));
#2558=EDGE_LOOP('',(#10914,#10915,#10916,#10917));
#2559=EDGE_LOOP('',(#10918,#10919,#10920,#10921));
#2560=EDGE_LOOP('',(#10922,#10923,#10924,#10925,#10926));
#2561=EDGE_LOOP('',(#10927,#10928,#10929,#10930));
#2562=EDGE_LOOP('',(#10931,#10932,#10933));
#2563=EDGE_LOOP('',(#10934,#10935,#10936,#10937));
#2564=EDGE_LOOP('',(#10938,#10939,#10940,#10941));
#2565=EDGE_LOOP('',(#10942,#10943,#10944,#10945));
#2566=EDGE_LOOP('',(#10946,#10947,#10948,#10949,#10950));
#2567=EDGE_LOOP('',(#10951,#10952,#10953,#10954));
#2568=EDGE_LOOP('',(#10955,#10956,#10957,#10958));
#2569=EDGE_LOOP('',(#10959,#10960,#10961,#10962));
#2570=EDGE_LOOP('',(#10963,#10964,#10965));
#2571=EDGE_LOOP('',(#10966,#10967,#10968,#10969));
#2572=EDGE_LOOP('',(#10970,#10971,#10972,#10973));
#2573=EDGE_LOOP('',(#10974,#10975,#10976,#10977));
#2574=EDGE_LOOP('',(#10978,#10979,#10980,#10981));
#2575=EDGE_LOOP('',(#10982,#10983,#10984,#10985));
#2576=EDGE_LOOP('',(#10986,#10987,#10988,#10989));
#2577=EDGE_LOOP('',(#10990,#10991,#10992,#10993,#10994,#10995));
#2578=EDGE_LOOP('',(#10996,#10997,#10998,#10999,#11000,#11001));
#2579=EDGE_LOOP('',(#11002,#11003,#11004,#11005,#11006,#11007));
#2580=EDGE_LOOP('',(#11008,#11009,#11010,#11011,#11012,#11013));
#2581=EDGE_LOOP('',(#11014,#11015,#11016,#11017,#11018,#11019));
#2582=EDGE_LOOP('',(#11020,#11021,#11022,#11023,#11024,#11025));
#2583=EDGE_LOOP('',(#11026,#11027,#11028,#11029));
#2584=EDGE_LOOP('',(#11030,#11031,#11032,#11033));
#2585=EDGE_LOOP('',(#11034,#11035,#11036,#11037,#11038,#11039));
#2586=EDGE_LOOP('',(#11040,#11041,#11042,#11043));
#2587=EDGE_LOOP('',(#11044,#11045,#11046,#11047));
#2588=EDGE_LOOP('',(#11048,#11049,#11050,#11051,#11052,#11053));
#2589=EDGE_LOOP('',(#11054,#11055,#11056,#11057));
#2590=EDGE_LOOP('',(#11058,#11059,#11060,#11061));
#2591=EDGE_LOOP('',(#11062,#11063,#11064,#11065,#11066,#11067,#11068,#11069));
#2592=EDGE_LOOP('',(#11070,#11071,#11072,#11073,#11074,#11075,#11076,#11077,
#11078,#11079,#11080,#11081));
#2593=EDGE_LOOP('',(#11082,#11083,#11084,#11085));
#2594=EDGE_LOOP('',(#11086,#11087,#11088,#11089));
#2595=EDGE_LOOP('',(#11090,#11091,#11092,#11093));
#2596=EDGE_LOOP('',(#11094,#11095,#11096,#11097));
#2597=EDGE_LOOP('',(#11098,#11099,#11100,#11101));
#2598=EDGE_LOOP('',(#11102,#11103,#11104,#11105));
#2599=EDGE_LOOP('',(#11106,#11107,#11108,#11109));
#2600=EDGE_LOOP('',(#11110,#11111,#11112,#11113));
#2601=EDGE_LOOP('',(#11114,#11115,#11116,#11117));
#2602=EDGE_LOOP('',(#11118,#11119,#11120,#11121));
#2603=EDGE_LOOP('',(#11122,#11123,#11124,#11125));
#2604=EDGE_LOOP('',(#11126,#11127,#11128,#11129));
#2605=EDGE_LOOP('',(#11130,#11131,#11132,#11133));
#2606=EDGE_LOOP('',(#11134,#11135,#11136,#11137));
#2607=EDGE_LOOP('',(#11138,#11139,#11140,#11141));
#2608=EDGE_LOOP('',(#11142,#11143,#11144));
#2609=EDGE_LOOP('',(#11145,#11146,#11147,#11148));
#2610=EDGE_LOOP('',(#11149,#11150,#11151,#11152));
#2611=EDGE_LOOP('',(#11153,#11154,#11155,#11156,#11157,#11158));
#2612=EDGE_LOOP('',(#11159,#11160,#11161,#11162));
#2613=EDGE_LOOP('',(#11163,#11164,#11165,#11166));
#2614=EDGE_LOOP('',(#11167,#11168,#11169));
#2615=EDGE_LOOP('',(#11170,#11171,#11172,#11173));
#2616=EDGE_LOOP('',(#11174,#11175,#11176,#11177));
#2617=EDGE_LOOP('',(#11178,#11179,#11180));
#2618=EDGE_LOOP('',(#11181,#11182,#11183,#11184,#11185,#11186));
#2619=EDGE_LOOP('',(#11187,#11188,#11189,#11190));
#2620=EDGE_LOOP('',(#11191,#11192,#11193));
#2621=EDGE_LOOP('',(#11194,#11195,#11196,#11197,#11198,#11199,#11200,#11201,
#11202,#11203,#11204,#11205,#11206,#11207,#11208,#11209,#11210,#11211,#11212,
#11213,#11214,#11215,#11216,#11217,#11218,#11219,#11220,#11221,#11222,#11223,
#11224,#11225,#11226,#11227,#11228,#11229,#11230,#11231,#11232,#11233,#11234,
#11235,#11236,#11237,#11238,#11239,#11240,#11241,#11242,#11243,#11244,#11245,
#11246,#11247,#11248,#11249,#11250,#11251,#11252,#11253,#11254,#11255,#11256,
#11257));
#2622=EDGE_LOOP('',(#11258,#11259,#11260,#11261,#11262,#11263,#11264,#11265));
#2623=EDGE_LOOP('',(#11266,#11267,#11268,#11269,#11270,#11271,#11272,#11273,
#11274,#11275,#11276,#11277,#11278,#11279,#11280,#11281,#11282,#11283,#11284,
#11285));
#2624=EDGE_LOOP('',(#11286,#11287,#11288,#11289,#11290));
#2625=EDGE_LOOP('',(#11291,#11292,#11293,#11294));
#2626=EDGE_LOOP('',(#11295,#11296,#11297,#11298,#11299));
#2627=EDGE_LOOP('',(#11300,#11301,#11302,#11303));
#2628=EDGE_LOOP('',(#11304,#11305,#11306,#11307,#11308));
#2629=EDGE_LOOP('',(#11309,#11310,#11311,#11312));
#2630=EDGE_LOOP('',(#11313,#11314,#11315,#11316));
#2631=EDGE_LOOP('',(#11317,#11318,#11319,#11320,#11321));
#2632=EDGE_LOOP('',(#11322,#11323,#11324,#11325,#11326));
#2633=EDGE_LOOP('',(#11327,#11328,#11329,#11330));
#2634=EDGE_LOOP('',(#11331,#11332,#11333,#11334,#11335));
#2635=EDGE_LOOP('',(#11336,#11337,#11338,#11339,#11340,#11341));
#2636=EDGE_LOOP('',(#11342,#11343,#11344,#11345));
#2637=EDGE_LOOP('',(#11346,#11347,#11348,#11349,#11350));
#2638=EDGE_LOOP('',(#11351,#11352,#11353,#11354,#11355));
#2639=EDGE_LOOP('',(#11356,#11357,#11358,#11359));
#2640=EDGE_LOOP('',(#11360,#11361,#11362,#11363,#11364));
#2641=EDGE_LOOP('',(#11365,#11366,#11367,#11368,#11369));
#2642=EDGE_LOOP('',(#11370,#11371,#11372,#11373));
#2643=EDGE_LOOP('',(#11374,#11375,#11376,#11377));
#2644=EDGE_LOOP('',(#11378,#11379,#11380,#11381));
#2645=EDGE_LOOP('',(#11382,#11383,#11384,#11385,#11386,#11387,#11388));
#2646=EDGE_LOOP('',(#11389,#11390,#11391,#11392));
#2647=EDGE_LOOP('',(#11393,#11394,#11395,#11396));
#2648=EDGE_LOOP('',(#11397,#11398,#11399,#11400,#11401));
#2649=EDGE_LOOP('',(#11402,#11403,#11404,#11405));
#2650=EDGE_LOOP('',(#11406,#11407,#11408,#11409));
#2651=EDGE_LOOP('',(#11410,#11411,#11412,#11413));
#2652=EDGE_LOOP('',(#11414,#11415,#11416));
#2653=EDGE_LOOP('',(#11417,#11418,#11419));
#2654=EDGE_LOOP('',(#11420,#11421,#11422,#11423));
#2655=EDGE_LOOP('',(#11424,#11425,#11426,#11427,#11428,#11429,#11430));
#2656=EDGE_LOOP('',(#11431,#11432,#11433,#11434));
#2657=EDGE_LOOP('',(#11435,#11436,#11437,#11438));
#2658=EDGE_LOOP('',(#11439,#11440,#11441,#11442));
#2659=EDGE_LOOP('',(#11443,#11444,#11445,#11446,#11447));
#2660=EDGE_LOOP('',(#11448,#11449,#11450));
#2661=EDGE_LOOP('',(#11451,#11452,#11453));
#2662=EDGE_LOOP('',(#11454,#11455,#11456,#11457,#11458,#11459,#11460,#11461));
#2663=EDGE_LOOP('',(#11462,#11463,#11464,#11465,#11466,#11467,#11468,#11469,
#11470,#11471,#11472,#11473,#11474,#11475,#11476,#11477,#11478,#11479,#11480,
#11481));
#2664=EDGE_LOOP('',(#11482,#11483,#11484,#11485));
#2665=EDGE_LOOP('',(#11486,#11487,#11488,#11489));
#2666=EDGE_LOOP('',(#11490,#11491,#11492,#11493));
#2667=EDGE_LOOP('',(#11494,#11495,#11496,#11497));
#2668=EDGE_LOOP('',(#11498,#11499,#11500,#11501));
#2669=EDGE_LOOP('',(#11502,#11503,#11504,#11505));
#2670=EDGE_LOOP('',(#11506,#11507,#11508,#11509));
#2671=EDGE_LOOP('',(#11510,#11511,#11512,#11513));
#2672=EDGE_LOOP('',(#11514,#11515,#11516,#11517));
#2673=EDGE_LOOP('',(#11518,#11519,#11520,#11521,#11522,#11523));
#2674=EDGE_LOOP('',(#11524,#11525,#11526,#11527,#11528));
#2675=EDGE_LOOP('',(#11529,#11530,#11531,#11532,#11533,#11534,#11535,#11536,
#11537,#11538,#11539,#11540));
#2676=EDGE_LOOP('',(#11541,#11542,#11543,#11544,#11545,#11546));
#2677=EDGE_LOOP('',(#11547,#11548,#11549,#11550,#11551));
#2678=EDGE_LOOP('',(#11552,#11553,#11554,#11555,#11556));
#2679=EDGE_LOOP('',(#11557,#11558,#11559,#11560,#11561,#11562));
#2680=EDGE_LOOP('',(#11563,#11564,#11565,#11566));
#2681=EDGE_LOOP('',(#11567,#11568,#11569,#11570));
#2682=EDGE_LOOP('',(#11571,#11572,#11573,#11574));
#2683=EDGE_LOOP('',(#11575,#11576,#11577,#11578,#11579,#11580));
#2684=EDGE_LOOP('',(#11581,#11582,#11583,#11584,#11585,#11586));
#2685=EDGE_LOOP('',(#11587,#11588,#11589,#11590,#11591,#11592));
#2686=EDGE_LOOP('',(#11593,#11594,#11595,#11596,#11597,#11598));
#2687=EDGE_LOOP('',(#11599,#11600,#11601,#11602,#11603,#11604));
#2688=EDGE_LOOP('',(#11605,#11606,#11607,#11608,#11609,#11610));
#2689=EDGE_LOOP('',(#11611,#11612,#11613,#11614));
#2690=EDGE_LOOP('',(#11615,#11616,#11617,#11618));
#2691=EDGE_LOOP('',(#11619,#11620,#11621,#11622,#11623,#11624));
#2692=EDGE_LOOP('',(#11625,#11626,#11627,#11628));
#2693=EDGE_LOOP('',(#11629,#11630,#11631,#11632));
#2694=EDGE_LOOP('',(#11633,#11634,#11635,#11636,#11637,#11638));
#2695=EDGE_LOOP('',(#11639,#11640,#11641,#11642));
#2696=EDGE_LOOP('',(#11643,#11644,#11645,#11646));
#2697=EDGE_LOOP('',(#11647,#11648,#11649,#11650,#11651,#11652,#11653,#11654,
#11655,#11656,#11657,#11658));
#2698=EDGE_LOOP('',(#11659,#11660,#11661,#11662));
#2699=EDGE_LOOP('',(#11663,#11664,#11665,#11666));
#2700=EDGE_LOOP('',(#11667,#11668,#11669,#11670));
#2701=EDGE_LOOP('',(#11671,#11672,#11673,#11674));
#2702=EDGE_LOOP('',(#11675,#11676,#11677,#11678));
#2703=EDGE_LOOP('',(#11679,#11680,#11681,#11682));
#2704=EDGE_LOOP('',(#11683,#11684,#11685,#11686));
#2705=EDGE_LOOP('',(#11687,#11688,#11689,#11690));
#2706=EDGE_LOOP('',(#11691,#11692,#11693,#11694));
#2707=EDGE_LOOP('',(#11695,#11696,#11697,#11698));
#2708=EDGE_LOOP('',(#11699,#11700,#11701,#11702));
#2709=EDGE_LOOP('',(#11703,#11704,#11705,#11706));
#2710=EDGE_LOOP('',(#11707,#11708,#11709,#11710));
#2711=EDGE_LOOP('',(#11711,#11712,#11713,#11714));
#2712=EDGE_LOOP('',(#11715,#11716,#11717));
#2713=EDGE_LOOP('',(#11718,#11719,#11720,#11721));
#2714=EDGE_LOOP('',(#11722,#11723,#11724,#11725));
#2715=EDGE_LOOP('',(#11726,#11727,#11728,#11729,#11730,#11731));
#2716=EDGE_LOOP('',(#11732,#11733,#11734,#11735));
#2717=EDGE_LOOP('',(#11736,#11737,#11738,#11739));
#2718=EDGE_LOOP('',(#11740,#11741,#11742));
#2719=EDGE_LOOP('',(#11743,#11744,#11745,#11746));
#2720=EDGE_LOOP('',(#11747,#11748,#11749,#11750));
#2721=EDGE_LOOP('',(#11751,#11752,#11753));
#2722=EDGE_LOOP('',(#11754,#11755,#11756,#11757,#11758,#11759));
#2723=EDGE_LOOP('',(#11760,#11761,#11762,#11763));
#2724=EDGE_LOOP('',(#11764,#11765,#11766));
#2725=EDGE_LOOP('',(#11767,#11768,#11769,#11770,#11771,#11772,#11773,#11774,
#11775,#11776,#11777,#11778,#11779,#11780,#11781,#11782,#11783,#11784,#11785,
#11786));
#2726=EDGE_LOOP('',(#11787,#11788,#11789,#11790,#11791));
#2727=EDGE_LOOP('',(#11792,#11793,#11794,#11795));
#2728=EDGE_LOOP('',(#11796,#11797,#11798,#11799,#11800));
#2729=EDGE_LOOP('',(#11801,#11802,#11803,#11804));
#2730=EDGE_LOOP('',(#11805,#11806,#11807,#11808,#11809));
#2731=EDGE_LOOP('',(#11810,#11811,#11812,#11813));
#2732=EDGE_LOOP('',(#11814,#11815,#11816,#11817));
#2733=EDGE_LOOP('',(#11818,#11819,#11820,#11821,#11822));
#2734=EDGE_LOOP('',(#11823,#11824,#11825,#11826,#11827));
#2735=EDGE_LOOP('',(#11828,#11829,#11830,#11831));
#2736=EDGE_LOOP('',(#11832,#11833,#11834,#11835,#11836));
#2737=EDGE_LOOP('',(#11837,#11838,#11839,#11840,#11841,#11842));
#2738=EDGE_LOOP('',(#11843,#11844,#11845,#11846));
#2739=EDGE_LOOP('',(#11847,#11848,#11849,#11850,#11851));
#2740=EDGE_LOOP('',(#11852,#11853,#11854,#11855,#11856));
#2741=EDGE_LOOP('',(#11857,#11858,#11859,#11860));
#2742=EDGE_LOOP('',(#11861,#11862,#11863,#11864,#11865));
#2743=EDGE_LOOP('',(#11866,#11867,#11868,#11869,#11870));
#2744=EDGE_LOOP('',(#11871,#11872,#11873,#11874));
#2745=EDGE_LOOP('',(#11875,#11876,#11877,#11878));
#2746=EDGE_LOOP('',(#11879,#11880,#11881,#11882));
#2747=EDGE_LOOP('',(#11883,#11884,#11885,#11886,#11887,#11888,#11889));
#2748=EDGE_LOOP('',(#11890,#11891,#11892,#11893));
#2749=EDGE_LOOP('',(#11894,#11895,#11896,#11897));
#2750=EDGE_LOOP('',(#11898,#11899,#11900,#11901,#11902));
#2751=EDGE_LOOP('',(#11903,#11904,#11905,#11906));
#2752=EDGE_LOOP('',(#11907,#11908,#11909,#11910));
#2753=EDGE_LOOP('',(#11911,#11912,#11913,#11914));
#2754=EDGE_LOOP('',(#11915,#11916,#11917));
#2755=EDGE_LOOP('',(#11918,#11919,#11920));
#2756=EDGE_LOOP('',(#11921,#11922,#11923,#11924));
#2757=EDGE_LOOP('',(#11925,#11926,#11927,#11928,#11929,#11930,#11931));
#2758=EDGE_LOOP('',(#11932,#11933,#11934,#11935));
#2759=EDGE_LOOP('',(#11936,#11937,#11938,#11939));
#2760=EDGE_LOOP('',(#11940,#11941,#11942,#11943));
#2761=EDGE_LOOP('',(#11944,#11945,#11946,#11947,#11948));
#2762=EDGE_LOOP('',(#11949,#11950,#11951));
#2763=EDGE_LOOP('',(#11952,#11953,#11954));
#2764=EDGE_LOOP('',(#11955,#11956,#11957,#11958,#11959,#11960,#11961,#11962));
#2765=EDGE_LOOP('',(#11963,#11964,#11965,#11966,#11967,#11968,#11969,#11970,
#11971,#11972,#11973,#11974,#11975,#11976,#11977,#11978,#11979,#11980,#11981,
#11982));
#2766=EDGE_LOOP('',(#11983,#11984,#11985,#11986));
#2767=EDGE_LOOP('',(#11987,#11988,#11989,#11990));
#2768=EDGE_LOOP('',(#11991,#11992,#11993,#11994));
#2769=EDGE_LOOP('',(#11995,#11996,#11997,#11998));
#2770=EDGE_LOOP('',(#11999,#12000,#12001,#12002));
#2771=EDGE_LOOP('',(#12003,#12004,#12005,#12006));
#2772=EDGE_LOOP('',(#12007,#12008,#12009,#12010));
#2773=EDGE_LOOP('',(#12011,#12012,#12013,#12014));
#2774=EDGE_LOOP('',(#12015,#12016,#12017,#12018));
#2775=EDGE_LOOP('',(#12019,#12020,#12021,#12022,#12023,#12024));
#2776=EDGE_LOOP('',(#12025,#12026,#12027,#12028,#12029,#12030));
#2777=EDGE_LOOP('',(#12031,#12032,#12033,#12034));
#2778=EDGE_LOOP('',(#12035,#12036,#12037,#12038,#12039,#12040,#12041,#12042,
#12043,#12044,#12045,#12046,#12047,#12048,#12049,#12050,#12051,#12052,#12053,
#12054,#12055,#12056,#12057,#12058));
#2779=EDGE_LOOP('',(#12059,#12060,#12061,#12062,#12063));
#2780=EDGE_LOOP('',(#12064,#12065,#12066,#12067,#12068,#12069,#12070,#12071,
#12072,#12073,#12074,#12075,#12076,#12077,#12078,#12079,#12080,#12081));
#2781=EDGE_LOOP('',(#12082,#12083,#12084,#12085,#12086,#12087));
#2782=EDGE_LOOP('',(#12088,#12089,#12090,#12091,#12092));
#2783=EDGE_LOOP('',(#12093,#12094,#12095,#12096,#12097,#12098,#12099,#12100,
#12101));
#2784=EDGE_LOOP('',(#12102,#12103,#12104,#12105,#12106,#12107,#12108,#12109));
#2785=EDGE_LOOP('',(#12110,#12111,#12112,#12113));
#2786=EDGE_LOOP('',(#12114,#12115,#12116,#12117,#12118));
#2787=EDGE_LOOP('',(#12119,#12120,#12121,#12122,#12123,#12124));
#2788=EDGE_LOOP('',(#12125,#12126,#12127,#12128,#12129));
#2789=EDGE_LOOP('',(#12130,#12131,#12132,#12133));
#2790=EDGE_LOOP('',(#12134,#12135,#12136,#12137));
#2791=EDGE_LOOP('',(#12138,#12139,#12140,#12141));
#2792=EDGE_LOOP('',(#12142,#12143,#12144,#12145));
#2793=EDGE_LOOP('',(#12146,#12147,#12148,#12149));
#2794=EDGE_LOOP('',(#12150,#12151,#12152,#12153));
#2795=EDGE_LOOP('',(#12154,#12155,#12156,#12157));
#2796=EDGE_LOOP('',(#12158,#12159,#12160,#12161));
#2797=EDGE_LOOP('',(#12162,#12163,#12164,#12165));
#2798=EDGE_LOOP('',(#12166,#12167,#12168,#12169));
#2799=EDGE_LOOP('',(#12170,#12171,#12172,#12173));
#2800=EDGE_LOOP('',(#12174,#12175,#12176,#12177));
#2801=EDGE_LOOP('',(#12178,#12179,#12180,#12181));
#2802=EDGE_LOOP('',(#12182,#12183,#12184,#12185));
#2803=EDGE_LOOP('',(#12186,#12187,#12188,#12189));
#2804=EDGE_LOOP('',(#12190,#12191,#12192,#12193));
#2805=EDGE_LOOP('',(#12194,#12195,#12196,#12197));
#2806=EDGE_LOOP('',(#12198,#12199,#12200,#12201));
#2807=EDGE_LOOP('',(#12202,#12203,#12204,#12205));
#2808=EDGE_LOOP('',(#12206,#12207,#12208,#12209));
#2809=EDGE_LOOP('',(#12210,#12211,#12212,#12213));
#2810=EDGE_LOOP('',(#12214,#12215,#12216,#12217));
#2811=EDGE_LOOP('',(#12218,#12219,#12220,#12221));
#2812=EDGE_LOOP('',(#12222,#12223,#12224,#12225));
#2813=EDGE_LOOP('',(#12226,#12227,#12228,#12229));
#2814=EDGE_LOOP('',(#12230,#12231,#12232,#12233));
#2815=EDGE_LOOP('',(#12234,#12235,#12236,#12237));
#2816=EDGE_LOOP('',(#12238,#12239,#12240,#12241));
#2817=EDGE_LOOP('',(#12242,#12243,#12244,#12245,#12246,#12247,#12248,#12249));
#2818=EDGE_LOOP('',(#12250,#12251,#12252,#12253,#12254,#12255,#12256,#12257));
#2819=EDGE_LOOP('',(#12258,#12259,#12260,#12261,#12262,#12263,#12264,#12265));
#2820=EDGE_LOOP('',(#12266,#12267,#12268,#12269));
#2821=EDGE_LOOP('',(#12270));
#2822=EDGE_LOOP('',(#12271));
#2823=EDGE_LOOP('',(#12272,#12273,#12274,#12275));
#2824=EDGE_LOOP('',(#12276,#12277,#12278,#12279));
#2825=EDGE_LOOP('',(#12280,#12281,#12282,#12283,#12284));
#2826=EDGE_LOOP('',(#12285,#12286,#12287,#12288,#12289,#12290,#12291));
#2827=EDGE_LOOP('',(#12292,#12293,#12294,#12295));
#2828=EDGE_LOOP('',(#12296,#12297,#12298,#12299));
#2829=EDGE_LOOP('',(#12300,#12301,#12302,#12303));
#2830=EDGE_LOOP('',(#12304,#12305,#12306,#12307));
#2831=EDGE_LOOP('',(#12308,#12309,#12310,#12311));
#2832=EDGE_LOOP('',(#12312,#12313,#12314,#12315,#12316,#12317,#12318,#12319,
#12320,#12321,#12322));
#2833=EDGE_LOOP('',(#12323,#12324,#12325,#12326,#12327,#12328,#12329));
#2834=EDGE_LOOP('',(#12330,#12331,#12332,#12333,#12334));
#2835=EDGE_LOOP('',(#12335,#12336,#12337,#12338));
#2836=EDGE_LOOP('',(#12339,#12340,#12341,#12342));
#2837=EDGE_LOOP('',(#12343,#12344,#12345,#12346,#12347,#12348));
#2838=EDGE_LOOP('',(#12349,#12350,#12351,#12352));
#2839=EDGE_LOOP('',(#12353,#12354,#12355,#12356));
#2840=EDGE_LOOP('',(#12357,#12358,#12359,#12360));
#2841=EDGE_LOOP('',(#12361,#12362,#12363,#12364));
#2842=EDGE_LOOP('',(#12365,#12366,#12367,#12368));
#2843=EDGE_LOOP('',(#12369,#12370,#12371,#12372,#12373,#12374));
#2844=EDGE_LOOP('',(#12375,#12376,#12377,#12378,#12379,#12380,#12381));
#2845=EDGE_LOOP('',(#12382,#12383,#12384,#12385));
#2846=EDGE_LOOP('',(#12386,#12387,#12388,#12389,#12390));
#2847=EDGE_LOOP('',(#12391,#12392,#12393,#12394));
#2848=EDGE_LOOP('',(#12395,#12396,#12397,#12398));
#2849=EDGE_LOOP('',(#12399,#12400,#12401,#12402));
#2850=EDGE_LOOP('',(#12403,#12404,#12405,#12406));
#2851=EDGE_LOOP('',(#12407,#12408,#12409,#12410));
#2852=EDGE_LOOP('',(#12411,#12412,#12413,#12414));
#2853=EDGE_LOOP('',(#12415,#12416,#12417,#12418));
#2854=EDGE_LOOP('',(#12419,#12420,#12421,#12422));
#2855=EDGE_LOOP('',(#12423,#12424,#12425,#12426));
#2856=EDGE_LOOP('',(#12427,#12428,#12429,#12430));
#2857=EDGE_LOOP('',(#12431,#12432,#12433,#12434));
#2858=EDGE_LOOP('',(#12435,#12436,#12437,#12438));
#2859=EDGE_LOOP('',(#12439,#12440,#12441,#12442));
#2860=EDGE_LOOP('',(#12443,#12444,#12445,#12446));
#2861=EDGE_LOOP('',(#12447,#12448,#12449,#12450));
#2862=EDGE_LOOP('',(#12451,#12452,#12453,#12454));
#2863=EDGE_LOOP('',(#12455,#12456,#12457,#12458));
#2864=EDGE_LOOP('',(#12459,#12460,#12461,#12462));
#2865=EDGE_LOOP('',(#12463,#12464,#12465,#12466));
#2866=EDGE_LOOP('',(#12467,#12468,#12469,#12470));
#2867=EDGE_LOOP('',(#12471,#12472,#12473,#12474));
#2868=EDGE_LOOP('',(#12475,#12476,#12477,#12478));
#2869=EDGE_LOOP('',(#12479,#12480,#12481,#12482));
#2870=EDGE_LOOP('',(#12483,#12484,#12485,#12486));
#2871=EDGE_LOOP('',(#12487,#12488,#12489,#12490));
#2872=EDGE_LOOP('',(#12491,#12492,#12493,#12494));
#2873=EDGE_LOOP('',(#12495,#12496,#12497,#12498));
#2874=EDGE_LOOP('',(#12499,#12500,#12501,#12502));
#2875=EDGE_LOOP('',(#12503,#12504,#12505,#12506));
#2876=EDGE_LOOP('',(#12507,#12508,#12509,#12510));
#2877=EDGE_LOOP('',(#12511,#12512,#12513,#12514));
#2878=EDGE_LOOP('',(#12515,#12516,#12517,#12518));
#2879=EDGE_LOOP('',(#12519,#12520,#12521,#12522));
#2880=EDGE_LOOP('',(#12523,#12524,#12525,#12526));
#2881=EDGE_LOOP('',(#12527,#12528,#12529,#12530));
#2882=EDGE_LOOP('',(#12531,#12532,#12533,#12534));
#2883=EDGE_LOOP('',(#12535,#12536,#12537,#12538));
#2884=EDGE_LOOP('',(#12539,#12540,#12541,#12542));
#2885=EDGE_LOOP('',(#12543,#12544,#12545,#12546));
#2886=EDGE_LOOP('',(#12547,#12548,#12549,#12550));
#2887=EDGE_LOOP('',(#12551,#12552,#12553,#12554));
#2888=EDGE_LOOP('',(#12555,#12556,#12557,#12558));
#2889=EDGE_LOOP('',(#12559,#12560,#12561,#12562));
#2890=EDGE_LOOP('',(#12563,#12564,#12565,#12566));
#2891=EDGE_LOOP('',(#12567,#12568,#12569,#12570));
#2892=EDGE_LOOP('',(#12571,#12572,#12573,#12574));
#2893=EDGE_LOOP('',(#12575,#12576,#12577,#12578));
#2894=EDGE_LOOP('',(#12579,#12580,#12581,#12582));
#2895=EDGE_LOOP('',(#12583,#12584,#12585,#12586));
#2896=EDGE_LOOP('',(#12587,#12588,#12589,#12590));
#2897=EDGE_LOOP('',(#12591,#12592,#12593,#12594));
#2898=EDGE_LOOP('',(#12595,#12596,#12597,#12598));
#2899=EDGE_LOOP('',(#12599,#12600,#12601,#12602));
#2900=EDGE_LOOP('',(#12603,#12604,#12605,#12606));
#2901=EDGE_LOOP('',(#12607,#12608,#12609,#12610));
#2902=EDGE_LOOP('',(#12611,#12612,#12613,#12614));
#2903=EDGE_LOOP('',(#12615,#12616,#12617,#12618));
#2904=EDGE_LOOP('',(#12619,#12620,#12621,#12622));
#2905=EDGE_LOOP('',(#12623,#12624,#12625,#12626));
#2906=EDGE_LOOP('',(#12627,#12628,#12629,#12630));
#2907=EDGE_LOOP('',(#12631,#12632,#12633,#12634));
#2908=EDGE_LOOP('',(#12635,#12636,#12637,#12638));
#2909=EDGE_LOOP('',(#12639,#12640,#12641,#12642));
#2910=EDGE_LOOP('',(#12643,#12644,#12645,#12646));
#2911=EDGE_LOOP('',(#12647,#12648,#12649,#12650));
#2912=EDGE_LOOP('',(#12651,#12652,#12653,#12654));
#2913=EDGE_LOOP('',(#12655,#12656,#12657,#12658));
#2914=EDGE_LOOP('',(#12659,#12660,#12661,#12662));
#2915=EDGE_LOOP('',(#12663,#12664,#12665,#12666));
#2916=EDGE_LOOP('',(#12667,#12668,#12669,#12670));
#2917=EDGE_LOOP('',(#12671,#12672,#12673,#12674));
#2918=EDGE_LOOP('',(#12675,#12676,#12677,#12678));
#2919=EDGE_LOOP('',(#12679,#12680,#12681,#12682));
#2920=EDGE_LOOP('',(#12683,#12684,#12685,#12686));
#2921=EDGE_LOOP('',(#12687,#12688,#12689,#12690));
#2922=EDGE_LOOP('',(#12691,#12692,#12693,#12694));
#2923=EDGE_LOOP('',(#12695,#12696,#12697,#12698));
#2924=EDGE_LOOP('',(#12699,#12700,#12701,#12702));
#2925=EDGE_LOOP('',(#12703,#12704,#12705,#12706));
#2926=EDGE_LOOP('',(#12707,#12708,#12709,#12710));
#2927=EDGE_LOOP('',(#12711,#12712,#12713,#12714));
#2928=EDGE_LOOP('',(#12715,#12716,#12717,#12718));
#2929=EDGE_LOOP('',(#12719,#12720,#12721,#12722));
#2930=EDGE_LOOP('',(#12723,#12724,#12725,#12726));
#2931=EDGE_LOOP('',(#12727,#12728,#12729,#12730));
#2932=EDGE_LOOP('',(#12731,#12732,#12733,#12734));
#2933=EDGE_LOOP('',(#12735,#12736,#12737,#12738));
#2934=EDGE_LOOP('',(#12739,#12740,#12741,#12742));
#2935=EDGE_LOOP('',(#12743,#12744,#12745,#12746));
#2936=EDGE_LOOP('',(#12747,#12748,#12749,#12750));
#2937=EDGE_LOOP('',(#12751,#12752,#12753,#12754));
#2938=EDGE_LOOP('',(#12755,#12756,#12757,#12758));
#2939=EDGE_LOOP('',(#12759,#12760,#12761,#12762));
#2940=EDGE_LOOP('',(#12763,#12764,#12765,#12766));
#2941=EDGE_LOOP('',(#12767,#12768,#12769,#12770));
#2942=EDGE_LOOP('',(#12771,#12772,#12773,#12774));
#2943=EDGE_LOOP('',(#12775,#12776,#12777,#12778));
#2944=EDGE_LOOP('',(#12779,#12780,#12781,#12782));
#2945=EDGE_LOOP('',(#12783,#12784,#12785,#12786));
#2946=EDGE_LOOP('',(#12787,#12788,#12789,#12790));
#2947=EDGE_LOOP('',(#12791,#12792,#12793,#12794));
#2948=EDGE_LOOP('',(#12795,#12796,#12797,#12798,#12799));
#2949=EDGE_LOOP('',(#12800,#12801,#12802,#12803));
#2950=EDGE_LOOP('',(#12804,#12805,#12806,#12807));
#2951=EDGE_LOOP('',(#12808,#12809,#12810,#12811));
#2952=EDGE_LOOP('',(#12812,#12813,#12814,#12815));
#2953=EDGE_LOOP('',(#12816,#12817,#12818,#12819));
#2954=EDGE_LOOP('',(#12820,#12821,#12822,#12823));
#2955=EDGE_LOOP('',(#12824,#12825,#12826,#12827));
#2956=EDGE_LOOP('',(#12828,#12829,#12830,#12831,#12832));
#2957=EDGE_LOOP('',(#12833,#12834,#12835,#12836));
#2958=EDGE_LOOP('',(#12837,#12838,#12839,#12840,#12841,#12842));
#2959=EDGE_LOOP('',(#12843));
#2960=EDGE_LOOP('',(#12844));
#2961=LINE('',#18509,#3742);
#2962=LINE('',#18967,#3743);
#2963=LINE('',#18971,#3744);
#2964=LINE('',#18976,#3745);
#2965=LINE('',#18977,#3746);
#2966=LINE('',#18978,#3747);
#2967=LINE('',#18982,#3748);
#2968=LINE('',#18988,#3749);
#2969=LINE('',#18992,#3750);
#2970=LINE('',#18996,#3751);
#2971=LINE('',#19000,#3752);
#2972=LINE('',#19004,#3753);
#2973=LINE('',#19008,#3754);
#2974=LINE('',#19013,#3755);
#2975=LINE('',#19014,#3756);
#2976=LINE('',#19016,#3757);
#2977=LINE('',#19018,#3758);
#2978=LINE('',#19019,#3759);
#2979=LINE('',#19021,#3760);
#2980=LINE('',#19023,#3761);
#2981=LINE('',#19024,#3762);
#2982=LINE('',#19025,#3763);
#2983=LINE('',#19029,#3764);
#2984=LINE('',#19035,#3765);
#2985=LINE('',#19039,#3766);
#2986=LINE('',#19044,#3767);
#2987=LINE('',#19084,#3768);
#2988=LINE('',#19086,#3769);
#2989=LINE('',#19088,#3770);
#2990=LINE('',#19090,#3771);
#2991=LINE('',#19092,#3772);
#2992=LINE('',#19096,#3773);
#2993=LINE('',#19100,#3774);
#2994=LINE('',#19101,#3775);
#2995=LINE('',#19104,#3776);
#2996=LINE('',#19106,#3777);
#2997=LINE('',#19108,#3778);
#2998=LINE('',#19110,#3779);
#2999=LINE('',#19112,#3780);
#3000=LINE('',#19114,#3781);
#3001=LINE('',#19127,#3782);
#3002=LINE('',#19140,#3783);
#3003=LINE('',#19141,#3784);
#3004=LINE('',#19145,#3785);
#3005=LINE('',#19149,#3786);
#3006=LINE('',#19158,#3787);
#3007=LINE('',#19160,#3788);
#3008=LINE('',#19162,#3789);
#3009=LINE('',#19165,#3790);
#3010=LINE('',#19169,#3791);
#3011=LINE('',#19170,#3792);
#3012=LINE('',#19172,#3793);
#3013=LINE('',#19185,#3794);
#3014=LINE('',#19198,#3795);
#3015=LINE('',#19200,#3796);
#3016=LINE('',#19201,#3797);
#3017=LINE('',#19205,#3798);
#3018=LINE('',#19248,#3799);
#3019=LINE('',#19250,#3800);
#3020=LINE('',#19257,#3801);
#3021=LINE('',#19259,#3802);
#3022=LINE('',#19265,#3803);
#3023=LINE('',#19269,#3804);
#3024=LINE('',#19271,#3805);
#3025=LINE('',#19273,#3806);
#3026=LINE('',#19275,#3807);
#3027=LINE('',#19277,#3808);
#3028=LINE('',#19279,#3809);
#3029=LINE('',#19281,#3810);
#3030=LINE('',#19283,#3811);
#3031=LINE('',#19285,#3812);
#3032=LINE('',#19287,#3813);
#3033=LINE('',#19289,#3814);
#3034=LINE('',#19290,#3815);
#3035=LINE('',#19294,#3816);
#3036=LINE('',#19299,#3817);
#3037=LINE('',#19304,#3818);
#3038=LINE('',#19310,#3819);
#3039=LINE('',#19312,#3820);
#3040=LINE('',#19316,#3821);
#3041=LINE('',#19320,#3822);
#3042=LINE('',#19322,#3823);
#3043=LINE('',#19324,#3824);
#3044=LINE('',#19326,#3825);
#3045=LINE('',#19365,#3826);
#3046=LINE('',#19369,#3827);
#3047=LINE('',#19371,#3828);
#3048=LINE('',#19373,#3829);
#3049=LINE('',#19375,#3830);
#3050=LINE('',#19377,#3831);
#3051=LINE('',#19379,#3832);
#3052=LINE('',#19392,#3833);
#3053=LINE('',#19404,#3834);
#3054=LINE('',#19408,#3835);
#3055=LINE('',#19410,#3836);
#3056=LINE('',#19412,#3837);
#3057=LINE('',#19414,#3838);
#3058=LINE('',#20126,#3839);
#3059=LINE('',#20127,#3840);
#3060=LINE('',#20155,#3841);
#3061=LINE('',#20162,#3842);
#3062=LINE('',#20209,#3843);
#3063=LINE('',#20211,#3844);
#3064=LINE('',#20213,#3845);
#3065=LINE('',#20215,#3846);
#3066=LINE('',#20217,#3847);
#3067=LINE('',#20219,#3848);
#3068=LINE('',#20221,#3849);
#3069=LINE('',#20222,#3850);
#3070=LINE('',#20360,#3851);
#3071=LINE('',#20365,#3852);
#3072=LINE('',#20368,#3853);
#3073=LINE('',#20372,#3854);
#3074=LINE('',#20373,#3855);
#3075=LINE('',#20376,#3856);
#3076=LINE('',#20380,#3857);
#3077=LINE('',#20381,#3858);
#3078=LINE('',#21104,#3859);
#3079=LINE('',#21107,#3860);
#3080=LINE('',#21178,#3861);
#3081=LINE('',#21373,#3862);
#3082=LINE('',#21377,#3863);
#3083=LINE('',#21380,#3864);
#3084=LINE('',#21383,#3865);
#3085=LINE('',#21384,#3866);
#3086=LINE('',#21565,#3867);
#3087=LINE('',#21576,#3868);
#3088=LINE('',#21582,#3869);
#3089=LINE('',#21585,#3870);
#3090=LINE('',#21924,#3871);
#3091=LINE('',#21927,#3872);
#3092=LINE('',#22396,#3873);
#3093=LINE('',#22413,#3874);
#3094=LINE('',#22415,#3875);
#3095=LINE('',#22660,#3876);
#3096=LINE('',#22661,#3877);
#3097=LINE('',#22666,#3878);
#3098=LINE('',#22667,#3879);
#3099=LINE('',#22688,#3880);
#3100=LINE('',#22691,#3881);
#3101=LINE('',#22692,#3882);
#3102=LINE('',#22694,#3883);
#3103=LINE('',#22695,#3884);
#3104=LINE('',#22699,#3885);
#3105=LINE('',#22707,#3886);
#3106=LINE('',#22711,#3887);
#3107=LINE('',#22713,#3888);
#3108=LINE('',#22778,#3889);
#3109=LINE('',#22890,#3890);
#3110=LINE('',#29035,#3891);
#3111=LINE('',#29132,#3892);
#3112=LINE('',#29136,#3893);
#3113=LINE('',#29281,#3894);
#3114=LINE('',#29431,#3895);
#3115=LINE('',#29576,#3896);
#3116=LINE('',#29578,#3897);
#3117=LINE('',#29582,#3898);
#3118=LINE('',#29583,#3899);
#3119=LINE('',#29586,#3900);
#3120=LINE('',#29590,#3901);
#3121=LINE('',#29613,#3902);
#3122=LINE('',#29614,#3903);
#3123=LINE('',#29634,#3904);
#3124=LINE('',#29638,#3905);
#3125=LINE('',#29641,#3906);
#3126=LINE('',#29644,#3907);
#3127=LINE('',#29645,#3908);
#3128=LINE('',#29654,#3909);
#3129=LINE('',#29658,#3910);
#3130=LINE('',#29664,#3911);
#3131=LINE('',#29665,#3912);
#3132=LINE('',#29666,#3913);
#3133=LINE('',#29682,#3914);
#3134=LINE('',#29707,#3915);
#3135=LINE('',#29711,#3916);
#3136=LINE('',#29713,#3917);
#3137=LINE('',#29714,#3918);
#3138=LINE('',#29717,#3919);
#3139=LINE('',#29721,#3920);
#3140=LINE('',#29724,#3921);
#3141=LINE('',#29728,#3922);
#3142=LINE('',#29743,#3923);
#3143=LINE('',#29744,#3924);
#3144=LINE('',#29746,#3925);
#3145=LINE('',#29751,#3926);
#3146=LINE('',#29776,#3927);
#3147=LINE('',#29780,#3928);
#3148=LINE('',#29784,#3929);
#3149=LINE('',#29796,#3930);
#3150=LINE('',#29809,#3931);
#3151=LINE('',#29813,#3932);
#3152=LINE('',#29817,#3933);
#3153=LINE('',#29821,#3934);
#3154=LINE('',#29825,#3935);
#3155=LINE('',#29838,#3936);
#3156=LINE('',#29849,#3937);
#3157=LINE('',#29860,#3938);
#3158=LINE('',#29871,#3939);
#3159=LINE('',#29875,#3940);
#3160=LINE('',#29879,#3941);
#3161=LINE('',#30019,#3942);
#3162=LINE('',#30021,#3943);
#3163=LINE('',#30034,#3944);
#3164=LINE('',#30047,#3945);
#3165=LINE('',#30049,#3946);
#3166=LINE('',#30051,#3947);
#3167=LINE('',#30052,#3948);
#3168=LINE('',#30053,#3949);
#3169=LINE('',#30056,#3950);
#3170=LINE('',#30126,#3951);
#3171=LINE('',#30242,#3952);
#3172=LINE('',#30245,#3953);
#3173=LINE('',#30247,#3954);
#3174=LINE('',#30248,#3955);
#3175=LINE('',#30252,#3956);
#3176=LINE('',#30264,#3957);
#3177=LINE('',#30384,#3958);
#3178=LINE('',#30393,#3959);
#3179=LINE('',#30397,#3960);
#3180=LINE('',#30577,#3961);
#3181=LINE('',#30579,#3962);
#3182=LINE('',#30581,#3963);
#3183=LINE('',#30582,#3964);
#3184=LINE('',#30835,#3965);
#3185=LINE('',#30848,#3966);
#3186=LINE('',#30861,#3967);
#3187=LINE('',#30865,#3968);
#3188=LINE('',#30874,#3969);
#3189=LINE('',#30890,#3970);
#3190=LINE('',#30904,#3971);
#3191=LINE('',#31183,#3972);
#3192=LINE('',#31188,#3973);
#3193=LINE('',#31416,#3974);
#3194=LINE('',#31422,#3975);
#3195=LINE('',#31827,#3976);
#3196=LINE('',#31839,#3977);
#3197=LINE('',#31841,#3978);
#3198=LINE('',#32095,#3979);
#3199=LINE('',#32097,#3980);
#3200=LINE('',#32101,#3981);
#3201=LINE('',#32257,#3982);
#3202=LINE('',#32259,#3983);
#3203=LINE('',#32303,#3984);
#3204=LINE('',#32305,#3985);
#3205=LINE('',#32312,#3986);
#3206=LINE('',#32314,#3987);
#3207=LINE('',#32317,#3988);
#3208=LINE('',#32319,#3989);
#3209=LINE('',#32329,#3990);
#3210=LINE('',#32337,#3991);
#3211=LINE('',#32339,#3992);
#3212=LINE('',#32341,#3993);
#3213=LINE('',#32401,#3994);
#3214=LINE('',#32473,#3995);
#3215=LINE('',#32476,#3996);
#3216=LINE('',#33193,#3997);
#3217=LINE('',#33692,#3998);
#3218=LINE('',#33695,#3999);
#3219=LINE('',#33697,#4000);
#3220=LINE('',#33698,#4001);
#3221=LINE('',#33712,#4002);
#3222=LINE('',#33716,#4003);
#3223=LINE('',#33721,#4004);
#3224=LINE('',#33722,#4005);
#3225=LINE('',#33825,#4006);
#3226=LINE('',#33871,#4007);
#3227=LINE('',#34755,#4008);
#3228=LINE('',#34757,#4009);
#3229=LINE('',#34759,#4010);
#3230=LINE('',#34760,#4011);
#3231=LINE('',#34764,#4012);
#3232=LINE('',#34766,#4013);
#3233=LINE('',#34768,#4014);
#3234=LINE('',#34769,#4015);
#3235=LINE('',#34773,#4016);
#3236=LINE('',#34775,#4017);
#3237=LINE('',#34777,#4018);
#3238=LINE('',#34778,#4019);
#3239=LINE('',#34910,#4020);
#3240=LINE('',#34913,#4021);
#3241=LINE('',#35045,#4022);
#3242=LINE('',#35048,#4023);
#3243=LINE('',#35051,#4024);
#3244=LINE('',#35055,#4025);
#3245=LINE('',#35058,#4026);
#3246=LINE('',#35062,#4027);
#3247=LINE('',#35151,#4028);
#3248=LINE('',#35152,#4029);
#3249=LINE('',#35155,#4030);
#3250=LINE('',#35251,#4031);
#3251=LINE('',#35252,#4032);
#3252=LINE('',#35256,#4033);
#3253=LINE('',#35259,#4034);
#3254=LINE('',#35261,#4035);
#3255=LINE('',#35265,#4036);
#3256=LINE('',#35361,#4037);
#3257=LINE('',#35362,#4038);
#3258=LINE('',#35366,#4039);
#3259=LINE('',#35464,#4040);
#3260=LINE('',#35465,#4041);
#3261=LINE('',#35474,#4042);
#3262=LINE('',#35478,#4043);
#3263=LINE('',#35481,#4044);
#3264=LINE('',#35484,#4045);
#3265=LINE('',#35485,#4046);
#3266=LINE('',#35488,#4047);
#3267=LINE('',#35489,#4048);
#3268=LINE('',#35492,#4049);
#3269=LINE('',#35496,#4050);
#3270=LINE('',#35499,#4051);
#3271=LINE('',#35502,#4052);
#3272=LINE('',#35503,#4053);
#3273=LINE('',#35506,#4054);
#3274=LINE('',#35507,#4055);
#3275=LINE('',#35515,#4056);
#3276=LINE('',#35518,#4057);
#3277=LINE('',#35520,#4058);
#3278=LINE('',#35522,#4059);
#3279=LINE('',#35524,#4060);
#3280=LINE('',#35594,#4061);
#3281=LINE('',#35596,#4062);
#3282=LINE('',#35598,#4063);
#3283=LINE('',#35668,#4064);
#3284=LINE('',#35669,#4065);
#3285=LINE('',#35673,#4066);
#3286=LINE('',#35753,#4067);
#3287=LINE('',#35929,#4068);
#3288=LINE('',#35940,#4069);
#3289=LINE('',#35943,#4070);
#3290=LINE('',#36148,#4071);
#3291=LINE('',#36159,#4072);
#3292=LINE('',#36210,#4073);
#3293=LINE('',#36284,#4074);
#3294=LINE('',#36337,#4075);
#3295=LINE('',#36481,#4076);
#3296=LINE('',#36483,#4077);
#3297=LINE('',#36485,#4078);
#3298=LINE('',#36581,#4079);
#3299=LINE('',#36585,#4080);
#3300=LINE('',#36687,#4081);
#3301=LINE('',#36795,#4082);
#3302=LINE('',#36799,#4083);
#3303=LINE('',#36892,#4084);
#3304=LINE('',#36893,#4085);
#3305=LINE('',#36974,#4086);
#3306=LINE('',#37004,#4087);
#3307=LINE('',#37058,#4088);
#3308=LINE('',#37225,#4089);
#3309=LINE('',#37237,#4090);
#3310=LINE('',#37323,#4091);
#3311=LINE('',#37409,#4092);
#3312=LINE('',#37420,#4093);
#3313=LINE('',#37575,#4094);
#3314=LINE('',#37621,#4095);
#3315=LINE('',#37623,#4096);
#3316=LINE('',#37625,#4097);
#3317=LINE('',#37629,#4098);
#3318=LINE('',#37630,#4099);
#3319=LINE('',#37664,#4100);
#3320=LINE('',#37963,#4101);
#3321=LINE('',#37964,#4102);
#3322=LINE('',#37967,#4103);
#3323=LINE('',#37969,#4104);
#3324=LINE('',#37973,#4105);
#3325=LINE('',#37974,#4106);
#3326=LINE('',#38322,#4107);
#3327=LINE('',#38330,#4108);
#3328=LINE('',#38337,#4109);
#3329=LINE('',#38458,#4110);
#3330=LINE('',#38461,#4111);
#3331=LINE('',#38464,#4112);
#3332=LINE('',#38466,#4113);
#3333=LINE('',#38470,#4114);
#3334=LINE('',#38479,#4115);
#3335=LINE('',#38481,#4116);
#3336=LINE('',#38483,#4117);
#3337=LINE('',#38484,#4118);
#3338=LINE('',#38487,#4119);
#3339=LINE('',#38527,#4120);
#3340=LINE('',#38534,#4121);
#3341=LINE('',#38537,#4122);
#3342=LINE('',#38539,#4123);
#3343=LINE('',#38541,#4124);
#3344=LINE('',#38542,#4125);
#3345=LINE('',#38545,#4126);
#3346=LINE('',#38547,#4127);
#3347=LINE('',#38548,#4128);
#3348=LINE('',#38680,#4129);
#3349=LINE('',#38683,#4130);
#3350=LINE('',#38815,#4131);
#3351=LINE('',#38818,#4132);
#3352=LINE('',#38821,#4133);
#3353=LINE('',#38825,#4134);
#3354=LINE('',#38828,#4135);
#3355=LINE('',#38832,#4136);
#3356=LINE('',#38921,#4137);
#3357=LINE('',#38922,#4138);
#3358=LINE('',#38925,#4139);
#3359=LINE('',#39021,#4140);
#3360=LINE('',#39022,#4141);
#3361=LINE('',#39026,#4142);
#3362=LINE('',#39029,#4143);
#3363=LINE('',#39031,#4144);
#3364=LINE('',#39035,#4145);
#3365=LINE('',#39131,#4146);
#3366=LINE('',#39132,#4147);
#3367=LINE('',#39136,#4148);
#3368=LINE('',#39234,#4149);
#3369=LINE('',#39235,#4150);
#3370=LINE('',#39244,#4151);
#3371=LINE('',#39248,#4152);
#3372=LINE('',#39251,#4153);
#3373=LINE('',#39254,#4154);
#3374=LINE('',#39255,#4155);
#3375=LINE('',#39258,#4156);
#3376=LINE('',#39259,#4157);
#3377=LINE('',#39262,#4158);
#3378=LINE('',#39266,#4159);
#3379=LINE('',#39269,#4160);
#3380=LINE('',#39272,#4161);
#3381=LINE('',#39273,#4162);
#3382=LINE('',#39276,#4163);
#3383=LINE('',#39277,#4164);
#3384=LINE('',#39281,#4165);
#3385=LINE('',#39283,#4166);
#3386=LINE('',#39285,#4167);
#3387=LINE('',#39287,#4168);
#3388=LINE('',#39289,#4169);
#3389=LINE('',#39359,#4170);
#3390=LINE('',#39361,#4171);
#3391=LINE('',#39363,#4172);
#3392=LINE('',#39433,#4173);
#3393=LINE('',#39434,#4174);
#3394=LINE('',#39438,#4175);
#3395=LINE('',#39518,#4176);
#3396=LINE('',#39523,#4177);
#3397=LINE('',#39698,#4178);
#3398=LINE('',#39704,#4179);
#3399=LINE('',#39707,#4180);
#3400=LINE('',#39913,#4181);
#3401=LINE('',#39924,#4182);
#3402=LINE('',#39975,#4183);
#3403=LINE('',#40049,#4184);
#3404=LINE('',#40101,#4185);
#3405=LINE('',#40104,#4186);
#3406=LINE('',#40252,#4187);
#3407=LINE('',#40254,#4188);
#3408=LINE('',#40256,#4189);
#3409=LINE('',#40352,#4190);
#3410=LINE('',#40356,#4191);
#3411=LINE('',#40458,#4192);
#3412=LINE('',#40566,#4193);
#3413=LINE('',#40570,#4194);
#3414=LINE('',#40663,#4195);
#3415=LINE('',#40664,#4196);
#3416=LINE('',#40745,#4197);
#3417=LINE('',#40775,#4198);
#3418=LINE('',#40829,#4199);
#3419=LINE('',#40976,#4200);
#3420=LINE('',#40988,#4201);
#3421=LINE('',#41074,#4202);
#3422=LINE('',#41160,#4203);
#3423=LINE('',#41171,#4204);
#3424=LINE('',#41308,#4205);
#3425=LINE('',#41354,#4206);
#3426=LINE('',#41356,#4207);
#3427=LINE('',#41358,#4208);
#3428=LINE('',#41362,#4209);
#3429=LINE('',#41363,#4210);
#3430=LINE('',#41397,#4211);
#3431=LINE('',#41689,#4212);
#3432=LINE('',#41690,#4213);
#3433=LINE('',#41693,#4214);
#3434=LINE('',#41695,#4215);
#3435=LINE('',#41699,#4216);
#3436=LINE('',#41700,#4217);
#3437=LINE('',#42086,#4218);
#3438=LINE('',#42094,#4219);
#3439=LINE('',#42101,#4220);
#3440=LINE('',#42219,#4221);
#3441=LINE('',#42221,#4222);
#3442=LINE('',#42273,#4223);
#3443=LINE('',#42275,#4224);
#3444=LINE('',#42278,#4225);
#3445=LINE('',#42280,#4226);
#3446=LINE('',#42295,#4227);
#3447=LINE('',#42298,#4228);
#3448=LINE('',#42302,#4229);
#3449=LINE('',#42303,#4230);
#3450=LINE('',#42416,#4231);
#3451=LINE('',#42421,#4232);
#3452=LINE('',#42423,#4233);
#3453=LINE('',#42427,#4234);
#3454=LINE('',#42432,#4235);
#3455=LINE('',#42559,#4236);
#3456=LINE('',#42609,#4237);
#3457=LINE('',#42611,#4238);
#3458=LINE('',#42628,#4239);
#3459=LINE('',#42630,#4240);
#3460=LINE('',#42723,#4241);
#3461=LINE('',#42727,#4242);
#3462=LINE('',#42731,#4243);
#3463=LINE('',#42733,#4244);
#3464=LINE('',#42736,#4245);
#3465=LINE('',#42742,#4246);
#3466=LINE('',#42782,#4247);
#3467=LINE('',#43667,#4248);
#3468=LINE('',#44021,#4249);
#3469=LINE('',#44160,#4250);
#3470=LINE('',#44162,#4251);
#3471=LINE('',#44163,#4252);
#3472=LINE('',#44172,#4253);
#3473=LINE('',#44181,#4254);
#3474=LINE('',#44183,#4255);
#3475=LINE('',#44185,#4256);
#3476=LINE('',#44199,#4257);
#3477=LINE('',#44298,#4258);
#3478=LINE('',#45261,#4259);
#3479=LINE('',#45391,#4260);
#3480=LINE('',#45507,#4261);
#3481=LINE('',#45509,#4262);
#3482=LINE('',#45511,#4263);
#3483=LINE('',#45512,#4264);
#3484=LINE('',#45516,#4265);
#3485=LINE('',#45518,#4266);
#3486=LINE('',#45520,#4267);
#3487=LINE('',#45521,#4268);
#3488=LINE('',#45525,#4269);
#3489=LINE('',#45527,#4270);
#3490=LINE('',#45529,#4271);
#3491=LINE('',#45530,#4272);
#3492=LINE('',#45659,#4273);
#3493=LINE('',#45662,#4274);
#3494=LINE('',#45791,#4275);
#3495=LINE('',#45794,#4276);
#3496=LINE('',#45797,#4277);
#3497=LINE('',#45801,#4278);
#3498=LINE('',#45804,#4279);
#3499=LINE('',#45808,#4280);
#3500=LINE('',#45809,#4281);
#3501=LINE('',#45811,#4282);
#3502=LINE('',#45901,#4283);
#3503=LINE('',#45903,#4284);
#3504=LINE('',#45905,#4285);
#3505=LINE('',#46002,#4286);
#3506=LINE('',#46005,#4287);
#3507=LINE('',#46007,#4288);
#3508=LINE('',#46011,#4289);
#3509=LINE('',#46013,#4290);
#3510=LINE('',#46015,#4291);
#3511=LINE('',#46112,#4292);
#3512=LINE('',#46113,#4293);
#3513=LINE('',#46115,#4294);
#3514=LINE('',#46220,#4295);
#3515=LINE('',#46224,#4296);
#3516=LINE('',#46227,#4297);
#3517=LINE('',#46230,#4298);
#3518=LINE('',#46231,#4299);
#3519=LINE('',#46234,#4300);
#3520=LINE('',#46235,#4301);
#3521=LINE('',#46238,#4302);
#3522=LINE('',#46242,#4303);
#3523=LINE('',#46245,#4304);
#3524=LINE('',#46248,#4305);
#3525=LINE('',#46249,#4306);
#3526=LINE('',#46252,#4307);
#3527=LINE('',#46253,#4308);
#3528=LINE('',#46258,#4309);
#3529=LINE('',#46264,#4310);
#3530=LINE('',#46266,#4311);
#3531=LINE('',#46268,#4312);
#3532=LINE('',#46341,#4313);
#3533=LINE('',#46343,#4314);
#3534=LINE('',#46345,#4315);
#3535=LINE('',#46418,#4316);
#3536=LINE('',#46420,#4317);
#3537=LINE('',#46421,#4318);
#3538=LINE('',#46424,#4319);
#3539=LINE('',#46489,#4320);
#3540=LINE('',#46684,#4321);
#3541=LINE('',#46693,#4322);
#3542=LINE('',#46696,#4323);
#3543=LINE('',#46912,#4324);
#3544=LINE('',#46925,#4325);
#3545=LINE('',#46967,#4326);
#3546=LINE('',#47046,#4327);
#3547=LINE('',#47103,#4328);
#3548=LINE('',#47248,#4329);
#3549=LINE('',#47263,#4330);
#3550=LINE('',#47264,#4331);
#3551=LINE('',#47366,#4332);
#3552=LINE('',#47370,#4333);
#3553=LINE('',#47459,#4334);
#3554=LINE('',#47461,#4335);
#3555=LINE('',#47467,#4336);
#3556=LINE('',#47472,#4337);
#3557=LINE('',#47474,#4338);
#3558=LINE('',#47555,#4339);
#3559=LINE('',#47560,#4340);
#3560=LINE('',#47562,#4341);
#3561=LINE('',#47564,#4342);
#3562=LINE('',#47657,#4343);
#3563=LINE('',#47661,#4344);
#3564=LINE('',#47769,#4345);
#3565=LINE('',#47871,#4346);
#3566=LINE('',#47875,#4347);
#3567=LINE('',#47971,#4348);
#3568=LINE('',#47972,#4349);
#3569=LINE('',#48082,#4350);
#3570=LINE('',#48522,#4351);
#3571=LINE('',#48556,#4352);
#3572=LINE('',#48558,#4353);
#3573=LINE('',#48560,#4354);
#3574=LINE('',#48564,#4355);
#3575=LINE('',#48565,#4356);
#3576=LINE('',#48881,#4357);
#3577=LINE('',#48884,#4358);
#3578=LINE('',#48886,#4359);
#3579=LINE('',#48888,#4360);
#3580=LINE('',#48891,#4361);
#3581=LINE('',#49228,#4362);
#3582=LINE('',#49232,#4363);
#3583=LINE('',#49236,#4364);
#3584=LINE('',#49358,#4365);
#3585=LINE('',#49361,#4366);
#3586=LINE('',#49364,#4367);
#3587=LINE('',#49368,#4368);
#3588=LINE('',#49371,#4369);
#3589=LINE('',#49374,#4370);
#3590=LINE('',#49382,#4371);
#3591=LINE('',#49383,#4372);
#3592=LINE('',#49386,#4373);
#3593=LINE('',#49446,#4374);
#3594=LINE('',#49448,#4375);
#3595=LINE('',#49451,#4376);
#3596=LINE('',#49453,#4377);
#3597=LINE('',#49455,#4378);
#3598=LINE('',#49456,#4379);
#3599=LINE('',#49459,#4380);
#3600=LINE('',#49461,#4381);
#3601=LINE('',#49462,#4382);
#3602=LINE('',#49591,#4383);
#3603=LINE('',#49594,#4384);
#3604=LINE('',#49723,#4385);
#3605=LINE('',#49726,#4386);
#3606=LINE('',#49729,#4387);
#3607=LINE('',#49733,#4388);
#3608=LINE('',#49736,#4389);
#3609=LINE('',#49740,#4390);
#3610=LINE('',#49741,#4391);
#3611=LINE('',#49743,#4392);
#3612=LINE('',#49833,#4393);
#3613=LINE('',#49835,#4394);
#3614=LINE('',#49837,#4395);
#3615=LINE('',#49934,#4396);
#3616=LINE('',#49937,#4397);
#3617=LINE('',#49939,#4398);
#3618=LINE('',#49943,#4399);
#3619=LINE('',#49945,#4400);
#3620=LINE('',#49947,#4401);
#3621=LINE('',#50044,#4402);
#3622=LINE('',#50045,#4403);
#3623=LINE('',#50047,#4404);
#3624=LINE('',#50152,#4405);
#3625=LINE('',#50156,#4406);
#3626=LINE('',#50159,#4407);
#3627=LINE('',#50162,#4408);
#3628=LINE('',#50163,#4409);
#3629=LINE('',#50166,#4410);
#3630=LINE('',#50167,#4411);
#3631=LINE('',#50170,#4412);
#3632=LINE('',#50174,#4413);
#3633=LINE('',#50177,#4414);
#3634=LINE('',#50180,#4415);
#3635=LINE('',#50181,#4416);
#3636=LINE('',#50184,#4417);
#3637=LINE('',#50185,#4418);
#3638=LINE('',#50189,#4419);
#3639=LINE('',#50191,#4420);
#3640=LINE('',#50193,#4421);
#3641=LINE('',#50266,#4422);
#3642=LINE('',#50268,#4423);
#3643=LINE('',#50270,#4424);
#3644=LINE('',#50343,#4425);
#3645=LINE('',#50345,#4426);
#3646=LINE('',#50347,#4427);
#3647=LINE('',#50348,#4428);
#3648=LINE('',#50351,#4429);
#3649=LINE('',#50416,#4430);
#3650=LINE('',#50545,#4431);
#3651=LINE('',#50615,#4432);
#3652=LINE('',#50619,#4433);
#3653=LINE('',#50622,#4434);
#3654=LINE('',#50839,#4435);
#3655=LINE('',#50852,#4436);
#3656=LINE('',#50894,#4437);
#3657=LINE('',#50973,#4438);
#3658=LINE('',#51030,#4439);
#3659=LINE('',#51033,#4440);
#3660=LINE('',#51181,#4441);
#3661=LINE('',#51183,#4442);
#3662=LINE('',#51185,#4443);
#3663=LINE('',#51278,#4444);
#3664=LINE('',#51282,#4445);
#3665=LINE('',#51390,#4446);
#3666=LINE('',#51492,#4447);
#3667=LINE('',#51496,#4448);
#3668=LINE('',#51592,#4449);
#3669=LINE('',#51593,#4450);
#3670=LINE('',#51674,#4451);
#3671=LINE('',#51706,#4452);
#3672=LINE('',#51737,#4453);
#3673=LINE('',#51877,#4454);
#3674=LINE('',#51884,#4455);
#3675=LINE('',#52006,#4456);
#3676=LINE('',#52084,#4457);
#3677=LINE('',#52089,#4458);
#3678=LINE('',#52239,#4459);
#3679=LINE('',#52275,#4460);
#3680=LINE('',#52277,#4461);
#3681=LINE('',#52279,#4462);
#3682=LINE('',#52283,#4463);
#3683=LINE('',#52284,#4464);
#3684=LINE('',#52330,#4465);
#3685=LINE('',#52599,#4466);
#3686=LINE('',#52600,#4467);
#3687=LINE('',#52603,#4468);
#3688=LINE('',#52605,#4469);
#3689=LINE('',#52607,#4470);
#3690=LINE('',#52610,#4471);
#3691=LINE('',#52980,#4472);
#3692=LINE('',#52984,#4473);
#3693=LINE('',#52988,#4474);
#3694=LINE('',#53107,#4475);
#3695=LINE('',#53109,#4476);
#3696=LINE('',#53205,#4477);
#3697=LINE('',#53213,#4478);
#3698=LINE('',#53345,#4479);
#3699=LINE('',#53476,#4480);
#3700=LINE('',#53480,#4481);
#3701=LINE('',#53488,#4482);
#3702=LINE('',#53496,#4483);
#3703=LINE('',#53505,#4484);
#3704=LINE('',#53508,#4485);
#3705=LINE('',#53510,#4486);
#3706=LINE('',#53627,#4487);
#3707=LINE('',#53750,#4488);
#3708=LINE('',#53752,#4489);
#3709=LINE('',#53753,#4490);
#3710=LINE('',#53930,#4491);
#3711=LINE('',#53932,#4492);
#3712=LINE('',#53934,#4493);
#3713=LINE('',#53935,#4494);
#3714=LINE('',#54635,#4495);
#3715=LINE('',#54638,#4496);
#3716=LINE('',#54641,#4497);
#3717=LINE('',#54643,#4498);
#3718=LINE('',#54644,#4499);
#3719=LINE('',#54650,#4500);
#3720=LINE('',#54653,#4501);
#3721=LINE('',#54655,#4502);
#3722=LINE('',#54656,#4503);
#3723=LINE('',#54660,#4504);
#3724=LINE('',#54664,#4505);
#3725=LINE('',#54670,#4506);
#3726=LINE('',#54673,#4507);
#3727=LINE('',#54678,#4508);
#3728=LINE('',#54694,#4509);
#3729=LINE('',#54697,#4510);
#3730=LINE('',#54703,#4511);
#3731=LINE('',#54723,#4512);
#3732=LINE('',#54735,#4513);
#3733=LINE('',#54748,#4514);
#3734=LINE('',#55085,#4515);
#3735=LINE('',#55194,#4516);
#3736=LINE('',#55197,#4517);
#3737=LINE('',#55523,#4518);
#3738=LINE('',#56007,#4519);
#3739=LINE('',#56446,#4520);
#3740=LINE('',#62696,#4521);
#3741=LINE('',#62699,#4522);
#3742=VECTOR('',#15219,10.);
#3743=VECTOR('',#15234,1000.);
#3744=VECTOR('',#15237,1000.);
#3745=VECTOR('',#15242,1000.);
#3746=VECTOR('',#15243,1000.);
#3747=VECTOR('',#15244,1000.);
#3748=VECTOR('',#15247,1000.);
#3749=VECTOR('',#15254,1000.);
#3750=VECTOR('',#15257,1000.);
#3751=VECTOR('',#15260,1000.);
#3752=VECTOR('',#15263,1000.);
#3753=VECTOR('',#15266,1000.);
#3754=VECTOR('',#15269,1000.);
#3755=VECTOR('',#15274,1000.);
#3756=VECTOR('',#15275,1000.);
#3757=VECTOR('',#15276,1000.);
#3758=VECTOR('',#15277,1000.);
#3759=VECTOR('',#15278,1000.);
#3760=VECTOR('',#15279,1000.);
#3761=VECTOR('',#15280,1000.);
#3762=VECTOR('',#15281,1000.);
#3763=VECTOR('',#15282,1000.);
#3764=VECTOR('',#15285,1000.);
#3765=VECTOR('',#15292,1000.);
#3766=VECTOR('',#15295,1000.);
#3767=VECTOR('',#15300,1000.);
#3768=VECTOR('',#15301,1000.);
#3769=VECTOR('',#15302,1000.);
#3770=VECTOR('',#15303,1000.);
#3771=VECTOR('',#15304,1000.);
#3772=VECTOR('',#15305,1000.);
#3773=VECTOR('',#15308,1000.);
#3774=VECTOR('',#15311,1000.);
#3775=VECTOR('',#15312,1000.);
#3776=VECTOR('',#15315,1000.);
#3777=VECTOR('',#15316,1000.);
#3778=VECTOR('',#15317,1000.);
#3779=VECTOR('',#15318,1000.);
#3780=VECTOR('',#15319,1000.);
#3781=VECTOR('',#15320,1000.);
#3782=VECTOR('',#15321,1000.);
#3783=VECTOR('',#15322,1000.);
#3784=VECTOR('',#15323,1000.);
#3785=VECTOR('',#15326,1000.);
#3786=VECTOR('',#15329,1000.);
#3787=VECTOR('',#15332,1000.);
#3788=VECTOR('',#15333,1000.);
#3789=VECTOR('',#15334,1000.);
#3790=VECTOR('',#15337,1000.);
#3791=VECTOR('',#15340,1000.);
#3792=VECTOR('',#15341,1000.);
#3793=VECTOR('',#15342,1000.);
#3794=VECTOR('',#15343,1000.);
#3795=VECTOR('',#15344,1000.);
#3796=VECTOR('',#15345,1000.);
#3797=VECTOR('',#15346,1000.);
#3798=VECTOR('',#15349,1000.);
#3799=VECTOR('',#15356,1000.);
#3800=VECTOR('',#15357,1000.);
#3801=VECTOR('',#15358,1000.);
#3802=VECTOR('',#15361,1000.);
#3803=VECTOR('',#15368,1000.);
#3804=VECTOR('',#15371,1000.);
#3805=VECTOR('',#15372,1000.);
#3806=VECTOR('',#15373,1000.);
#3807=VECTOR('',#15374,1000.);
#3808=VECTOR('',#15375,1000.);
#3809=VECTOR('',#15376,1000.);
#3810=VECTOR('',#15377,1000.);
#3811=VECTOR('',#15378,1000.);
#3812=VECTOR('',#15379,1000.);
#3813=VECTOR('',#15380,1000.);
#3814=VECTOR('',#15381,1000.);
#3815=VECTOR('',#15382,1000.);
#3816=VECTOR('',#15385,1000.);
#3817=VECTOR('',#15390,1000.);
#3818=VECTOR('',#15395,1000.);
#3819=VECTOR('',#15402,1000.);
#3820=VECTOR('',#15403,1000.);
#3821=VECTOR('',#15406,1000.);
#3822=VECTOR('',#15409,1000.);
#3823=VECTOR('',#15410,1000.);
#3824=VECTOR('',#15411,1000.);
#3825=VECTOR('',#15412,1000.);
#3826=VECTOR('',#15413,1000.);
#3827=VECTOR('',#15416,1000.);
#3828=VECTOR('',#15417,1000.);
#3829=VECTOR('',#15418,1000.);
#3830=VECTOR('',#15419,1000.);
#3831=VECTOR('',#15420,1000.);
#3832=VECTOR('',#15421,1000.);
#3833=VECTOR('',#15422,1000.);
#3834=VECTOR('',#15423,1000.);
#3835=VECTOR('',#15426,1000.);
#3836=VECTOR('',#15427,1000.);
#3837=VECTOR('',#15428,1000.);
#3838=VECTOR('',#15429,1000.);
#3839=VECTOR('',#15442,1000.);
#3840=VECTOR('',#15443,1000.);
#3841=VECTOR('',#15448,1000.);
#3842=VECTOR('',#15449,1000.);
#3843=VECTOR('',#15454,1000.);
#3844=VECTOR('',#15455,1000.);
#3845=VECTOR('',#15456,1000.);
#3846=VECTOR('',#15457,1000.);
#3847=VECTOR('',#15458,1000.);
#3848=VECTOR('',#15459,1000.);
#3849=VECTOR('',#15460,1000.);
#3850=VECTOR('',#15461,1000.);
#3851=VECTOR('',#15464,1000.);
#3852=VECTOR('',#15469,1000.);
#3853=VECTOR('',#15472,1000.);
#3854=VECTOR('',#15475,1000.);
#3855=VECTOR('',#15476,1000.);
#3856=VECTOR('',#15479,1000.);
#3857=VECTOR('',#15484,1000.);
#3858=VECTOR('',#15485,1000.);
#3859=VECTOR('',#15490,1000.);
#3860=VECTOR('',#15493,1000.);
#3861=VECTOR('',#15504,1000.);
#3862=VECTOR('',#15511,1000.);
#3863=VECTOR('',#15516,1000.);
#3864=VECTOR('',#15519,1000.);
#3865=VECTOR('',#15522,1000.);
#3866=VECTOR('',#15523,1000.);
#3867=VECTOR('',#15534,1000.);
#3868=VECTOR('',#15537,1000.);
#3869=VECTOR('',#15544,1000.);
#3870=VECTOR('',#15547,1000.);
#3871=VECTOR('',#15550,1000.);
#3872=VECTOR('',#15553,1000.);
#3873=VECTOR('',#15564,1000.);
#3874=VECTOR('',#15569,1000.);
#3875=VECTOR('',#15570,1000.);
#3876=VECTOR('',#15635,1000.);
#3877=VECTOR('',#15636,1000.);
#3878=VECTOR('',#15641,1000.);
#3879=VECTOR('',#15642,1000.);
#3880=VECTOR('',#15677,1000.);
#3881=VECTOR('',#15680,1000.);
#3882=VECTOR('',#15681,1000.);
#3883=VECTOR('',#15684,1000.);
#3884=VECTOR('',#15685,1000.);
#3885=VECTOR('',#15690,1000.);
#3886=VECTOR('',#15701,1000.);
#3887=VECTOR('',#15706,1000.);
#3888=VECTOR('',#15709,1000.);
#3889=VECTOR('',#15716,1000.);
#3890=VECTOR('',#15717,1000.);
#3891=VECTOR('',#15740,14.2);
#3892=VECTOR('',#15751,6.35);
#3893=VECTOR('',#15756,1000.);
#3894=VECTOR('',#15759,1000.);
#3895=VECTOR('',#15764,1000.);
#3896=VECTOR('',#15767,1000.);
#3897=VECTOR('',#15768,1000.);
#3898=VECTOR('',#15773,1000.);
#3899=VECTOR('',#15774,1000.);
#3900=VECTOR('',#15777,1000.);
#3901=VECTOR('',#15782,1000.);
#3902=VECTOR('',#15797,1000.);
#3903=VECTOR('',#15798,1000.);
#3904=VECTOR('',#15813,1000.);
#3905=VECTOR('',#15818,1000.);
#3906=VECTOR('',#15821,1000.);
#3907=VECTOR('',#15824,1000.);
#3908=VECTOR('',#15825,1000.);
#3909=VECTOR('',#15838,1000.);
#3910=VECTOR('',#15841,1000.);
#3911=VECTOR('',#15848,1000.);
#3912=VECTOR('',#15849,1000.);
#3913=VECTOR('',#15850,1000.);
#3914=VECTOR('',#15875,1000.);
#3915=VECTOR('',#15908,1000.);
#3916=VECTOR('',#15913,1000.);
#3917=VECTOR('',#15914,1000.);
#3918=VECTOR('',#15915,1000.);
#3919=VECTOR('',#15918,1000.);
#3920=VECTOR('',#15923,1000.);
#3921=VECTOR('',#15926,1000.);
#3922=VECTOR('',#15931,1000.);
#3923=VECTOR('',#15960,1000.);
#3924=VECTOR('',#15961,1000.);
#3925=VECTOR('',#15964,1000.);
#3926=VECTOR('',#15969,1000.);
#3927=VECTOR('',#15974,1000.);
#3928=VECTOR('',#15977,1000.);
#3929=VECTOR('',#15980,1000.);
#3930=VECTOR('',#15981,1000.);
#3931=VECTOR('',#15982,1000.);
#3932=VECTOR('',#15985,1000.);
#3933=VECTOR('',#15988,1000.);
#3934=VECTOR('',#15991,1000.);
#3935=VECTOR('',#15994,1000.);
#3936=VECTOR('',#15995,1000.);
#3937=VECTOR('',#15996,1000.);
#3938=VECTOR('',#15997,1000.);
#3939=VECTOR('',#15998,1000.);
#3940=VECTOR('',#16001,1000.);
#3941=VECTOR('',#16006,1000.);
#3942=VECTOR('',#16009,1000.);
#3943=VECTOR('',#16010,1000.);
#3944=VECTOR('',#16011,1000.);
#3945=VECTOR('',#16012,1000.);
#3946=VECTOR('',#16013,1000.);
#3947=VECTOR('',#16014,1000.);
#3948=VECTOR('',#16015,1000.);
#3949=VECTOR('',#16016,1000.);
#3950=VECTOR('',#16019,1000.);
#3951=VECTOR('',#16020,1000.);
#3952=VECTOR('',#16021,1000.);
#3953=VECTOR('',#16024,1000.);
#3954=VECTOR('',#16025,1000.);
#3955=VECTOR('',#16026,1000.);
#3956=VECTOR('',#16029,1000.);
#3957=VECTOR('',#16032,1000.);
#3958=VECTOR('',#16039,1000.);
#3959=VECTOR('',#16048,1000.);
#3960=VECTOR('',#16053,1000.);
#3961=VECTOR('',#16058,1000.);
#3962=VECTOR('',#16059,1000.);
#3963=VECTOR('',#16060,1000.);
#3964=VECTOR('',#16061,1000.);
#3965=VECTOR('',#16064,1000.);
#3966=VECTOR('',#16065,1000.);
#3967=VECTOR('',#16066,1000.);
#3968=VECTOR('',#16069,1000.);
#3969=VECTOR('',#16070,1000.);
#3970=VECTOR('',#16071,1000.);
#3971=VECTOR('',#16076,1000.);
#3972=VECTOR('',#16081,1000.);
#3973=VECTOR('',#16086,1000.);
#3974=VECTOR('',#16091,1000.);
#3975=VECTOR('',#16098,1000.);
#3976=VECTOR('',#16103,1000.);
#3977=VECTOR('',#16108,1000.);
#3978=VECTOR('',#16109,1000.);
#3979=VECTOR('',#16118,1000.);
#3980=VECTOR('',#16119,1000.);
#3981=VECTOR('',#16124,1000.);
#3982=VECTOR('',#16133,1000.);
#3983=VECTOR('',#16134,1000.);
#3984=VECTOR('',#16137,1000.);
#3985=VECTOR('',#16138,1000.);
#3986=VECTOR('',#16141,1000.);
#3987=VECTOR('',#16144,1000.);
#3988=VECTOR('',#16149,1000.);
#3989=VECTOR('',#16152,1000.);
#3990=VECTOR('',#16157,1000.);
#3991=VECTOR('',#16160,1000.);
#3992=VECTOR('',#16161,1000.);
#3993=VECTOR('',#16162,1000.);
#3994=VECTOR('',#16167,1000.);
#3995=VECTOR('',#16170,1000.);
#3996=VECTOR('',#16173,1000.);
#3997=VECTOR('',#16182,1000.);
#3998=VECTOR('',#16191,1000.);
#3999=VECTOR('',#16194,1000.);
#4000=VECTOR('',#16195,1000.);
#4001=VECTOR('',#16196,1000.);
#4002=VECTOR('',#16199,1000.);
#4003=VECTOR('',#16202,1000.);
#4004=VECTOR('',#16207,1000.);
#4005=VECTOR('',#16208,1000.);
#4006=VECTOR('',#16211,1000.);
#4007=VECTOR('',#16216,1000.);
#4008=VECTOR('',#16231,1000.);
#4009=VECTOR('',#16232,1000.);
#4010=VECTOR('',#16233,1000.);
#4011=VECTOR('',#16234,1000.);
#4012=VECTOR('',#16237,1000.);
#4013=VECTOR('',#16238,1000.);
#4014=VECTOR('',#16239,1000.);
#4015=VECTOR('',#16240,1000.);
#4016=VECTOR('',#16243,1000.);
#4017=VECTOR('',#16244,1000.);
#4018=VECTOR('',#16245,1000.);
#4019=VECTOR('',#16246,1000.);
#4020=VECTOR('',#16249,1000.);
#4021=VECTOR('',#16252,1000.);
#4022=VECTOR('',#16255,1000.);
#4023=VECTOR('',#16258,1000.);
#4024=VECTOR('',#16261,1000.);
#4025=VECTOR('',#16264,1000.);
#4026=VECTOR('',#16267,1000.);
#4027=VECTOR('',#16270,1000.);
#4028=VECTOR('',#16271,1000.);
#4029=VECTOR('',#16272,1000.);
#4030=VECTOR('',#16275,1000.);
#4031=VECTOR('',#16276,1000.);
#4032=VECTOR('',#16277,1000.);
#4033=VECTOR('',#16280,1000.);
#4034=VECTOR('',#16283,1000.);
#4035=VECTOR('',#16284,1000.);
#4036=VECTOR('',#16289,1000.);
#4037=VECTOR('',#16290,1000.);
#4038=VECTOR('',#16291,1000.);
#4039=VECTOR('',#16294,1000.);
#4040=VECTOR('',#16295,1000.);
#4041=VECTOR('',#16296,1000.);
#4042=VECTOR('',#16311,1000.);
#4043=VECTOR('',#16314,1000.);
#4044=VECTOR('',#16317,1000.);
#4045=VECTOR('',#16320,1000.);
#4046=VECTOR('',#16321,1000.);
#4047=VECTOR('',#16324,1000.);
#4048=VECTOR('',#16325,1000.);
#4049=VECTOR('',#16328,1000.);
#4050=VECTOR('',#16331,1000.);
#4051=VECTOR('',#16334,1000.);
#4052=VECTOR('',#16337,1000.);
#4053=VECTOR('',#16338,1000.);
#4054=VECTOR('',#16341,1000.);
#4055=VECTOR('',#16342,1000.);
#4056=VECTOR('',#16353,1000.);
#4057=VECTOR('',#16356,1000.);
#4058=VECTOR('',#16357,1000.);
#4059=VECTOR('',#16358,1000.);
#4060=VECTOR('',#16359,1000.);
#4061=VECTOR('',#16360,1000.);
#4062=VECTOR('',#16361,1000.);
#4063=VECTOR('',#16362,1000.);
#4064=VECTOR('',#16363,1000.);
#4065=VECTOR('',#16364,1000.);
#4066=VECTOR('',#16369,1000.);
#4067=VECTOR('',#16378,1000.);
#4068=VECTOR('',#16387,1000.);
#4069=VECTOR('',#16398,1000.);
#4070=VECTOR('',#16403,1000.);
#4071=VECTOR('',#16418,1000.);
#4072=VECTOR('',#16425,1000.);
#4073=VECTOR('',#16432,1000.);
#4074=VECTOR('',#16441,1000.);
#4075=VECTOR('',#16450,1000.);
#4076=VECTOR('',#16461,1000.);
#4077=VECTOR('',#16462,1000.);
#4078=VECTOR('',#16463,1000.);
#4079=VECTOR('',#16464,1000.);
#4080=VECTOR('',#16467,1000.);
#4081=VECTOR('',#16468,1000.);
#4082=VECTOR('',#16469,1000.);
#4083=VECTOR('',#16472,1000.);
#4084=VECTOR('',#16473,1000.);
#4085=VECTOR('',#16474,1000.);
#4086=VECTOR('',#16497,1000.);
#4087=VECTOR('',#16502,1000.);
#4088=VECTOR('',#16513,1000.);
#4089=VECTOR('',#16522,1000.);
#4090=VECTOR('',#16535,1000.);
#4091=VECTOR('',#16546,1000.);
#4092=VECTOR('',#16557,1000.);
#4093=VECTOR('',#16570,1000.);
#4094=VECTOR('',#16573,1000.);
#4095=VECTOR('',#16580,1000.);
#4096=VECTOR('',#16581,1000.);
#4097=VECTOR('',#16582,1000.);
#4098=VECTOR('',#16585,1000.);
#4099=VECTOR('',#16586,1000.);
#4100=VECTOR('',#16589,1000.);
#4101=VECTOR('',#16600,1000.);
#4102=VECTOR('',#16601,1000.);
#4103=VECTOR('',#16604,1000.);
#4104=VECTOR('',#16605,1000.);
#4105=VECTOR('',#16608,1000.);
#4106=VECTOR('',#16609,1000.);
#4107=VECTOR('',#16620,1000.);
#4108=VECTOR('',#16621,1000.);
#4109=VECTOR('',#16622,1000.);
#4110=VECTOR('',#16647,1000.);
#4111=VECTOR('',#16650,1000.);
#4112=VECTOR('',#16653,1000.);
#4113=VECTOR('',#16654,1000.);
#4114=VECTOR('',#16657,1000.);
#4115=VECTOR('',#16662,10.);
#4116=VECTOR('',#16665,10.);
#4117=VECTOR('',#16666,1000.);
#4118=VECTOR('',#16667,1000.);
#4119=VECTOR('',#16670,1000.);
#4120=VECTOR('',#16673,1000.);
#4121=VECTOR('',#16676,1000.);
#4122=VECTOR('',#16679,1000.);
#4123=VECTOR('',#16680,1000.);
#4124=VECTOR('',#16681,1000.);
#4125=VECTOR('',#16682,1000.);
#4126=VECTOR('',#16685,1000.);
#4127=VECTOR('',#16686,1000.);
#4128=VECTOR('',#16687,1000.);
#4129=VECTOR('',#16690,1000.);
#4130=VECTOR('',#16693,1000.);
#4131=VECTOR('',#16696,1000.);
#4132=VECTOR('',#16699,1000.);
#4133=VECTOR('',#16702,1000.);
#4134=VECTOR('',#16705,1000.);
#4135=VECTOR('',#16708,1000.);
#4136=VECTOR('',#16711,1000.);
#4137=VECTOR('',#16712,1000.);
#4138=VECTOR('',#16713,1000.);
#4139=VECTOR('',#16716,1000.);
#4140=VECTOR('',#16717,1000.);
#4141=VECTOR('',#16718,1000.);
#4142=VECTOR('',#16721,1000.);
#4143=VECTOR('',#16724,1000.);
#4144=VECTOR('',#16725,1000.);
#4145=VECTOR('',#16730,1000.);
#4146=VECTOR('',#16731,1000.);
#4147=VECTOR('',#16732,1000.);
#4148=VECTOR('',#16735,1000.);
#4149=VECTOR('',#16736,1000.);
#4150=VECTOR('',#16737,1000.);
#4151=VECTOR('',#16752,1000.);
#4152=VECTOR('',#16755,1000.);
#4153=VECTOR('',#16758,1000.);
#4154=VECTOR('',#16761,1000.);
#4155=VECTOR('',#16762,1000.);
#4156=VECTOR('',#16765,1000.);
#4157=VECTOR('',#16766,1000.);
#4158=VECTOR('',#16769,1000.);
#4159=VECTOR('',#16772,1000.);
#4160=VECTOR('',#16775,1000.);
#4161=VECTOR('',#16778,1000.);
#4162=VECTOR('',#16779,1000.);
#4163=VECTOR('',#16782,1000.);
#4164=VECTOR('',#16783,1000.);
#4165=VECTOR('',#16786,1000.);
#4166=VECTOR('',#16787,1000.);
#4167=VECTOR('',#16788,1000.);
#4168=VECTOR('',#16789,1000.);
#4169=VECTOR('',#16790,1000.);
#4170=VECTOR('',#16791,1000.);
#4171=VECTOR('',#16792,1000.);
#4172=VECTOR('',#16793,1000.);
#4173=VECTOR('',#16794,1000.);
#4174=VECTOR('',#16795,1000.);
#4175=VECTOR('',#16800,1000.);
#4176=VECTOR('',#16809,1000.);
#4177=VECTOR('',#16814,1000.);
#4178=VECTOR('',#16821,1000.);
#4179=VECTOR('',#16830,1000.);
#4180=VECTOR('',#16835,1000.);
#4181=VECTOR('',#16852,1000.);
#4182=VECTOR('',#16859,1000.);
#4183=VECTOR('',#16866,1000.);
#4184=VECTOR('',#16875,1000.);
#4185=VECTOR('',#16882,1000.);
#4186=VECTOR('',#16885,1000.);
#4187=VECTOR('',#16896,1000.);
#4188=VECTOR('',#16897,1000.);
#4189=VECTOR('',#16898,1000.);
#4190=VECTOR('',#16899,1000.);
#4191=VECTOR('',#16902,1000.);
#4192=VECTOR('',#16903,1000.);
#4193=VECTOR('',#16904,1000.);
#4194=VECTOR('',#16907,1000.);
#4195=VECTOR('',#16908,1000.);
#4196=VECTOR('',#16909,1000.);
#4197=VECTOR('',#16932,1000.);
#4198=VECTOR('',#16937,1000.);
#4199=VECTOR('',#16948,1000.);
#4200=VECTOR('',#16957,1000.);
#4201=VECTOR('',#16970,1000.);
#4202=VECTOR('',#16981,1000.);
#4203=VECTOR('',#16992,1000.);
#4204=VECTOR('',#17005,1000.);
#4205=VECTOR('',#17008,1000.);
#4206=VECTOR('',#17015,1000.);
#4207=VECTOR('',#17016,1000.);
#4208=VECTOR('',#17017,1000.);
#4209=VECTOR('',#17020,1000.);
#4210=VECTOR('',#17021,1000.);
#4211=VECTOR('',#17024,1000.);
#4212=VECTOR('',#17035,1000.);
#4213=VECTOR('',#17036,1000.);
#4214=VECTOR('',#17039,1000.);
#4215=VECTOR('',#17040,1000.);
#4216=VECTOR('',#17043,1000.);
#4217=VECTOR('',#17044,1000.);
#4218=VECTOR('',#17055,1000.);
#4219=VECTOR('',#17056,1000.);
#4220=VECTOR('',#17057,1000.);
#4221=VECTOR('',#17082,1000.);
#4222=VECTOR('',#17085,1000.);
#4223=VECTOR('',#17096,1000.);
#4224=VECTOR('',#17099,1000.);
#4225=VECTOR('',#17104,1000.);
#4226=VECTOR('',#17107,1000.);
#4227=VECTOR('',#17112,1000.);
#4228=VECTOR('',#17115,1000.);
#4229=VECTOR('',#17118,1000.);
#4230=VECTOR('',#17119,1000.);
#4231=VECTOR('',#17122,1000.);
#4232=VECTOR('',#17127,1000.);
#4233=VECTOR('',#17128,1000.);
#4234=VECTOR('',#17131,1000.);
#4235=VECTOR('',#17136,1000.);
#4236=VECTOR('',#17139,1000.);
#4237=VECTOR('',#17144,1000.);
#4238=VECTOR('',#17145,1000.);
#4239=VECTOR('',#17146,1000.);
#4240=VECTOR('',#17147,1000.);
#4241=VECTOR('',#17148,1000.);
#4242=VECTOR('',#17151,1000.);
#4243=VECTOR('',#17154,1000.);
#4244=VECTOR('',#17155,1000.);
#4245=VECTOR('',#17158,1000.);
#4246=VECTOR('',#17165,1000.);
#4247=VECTOR('',#17166,1000.);
#4248=VECTOR('',#17177,1000.);
#4249=VECTOR('',#17186,1000.);
#4250=VECTOR('',#17189,1000.);
#4251=VECTOR('',#17190,1000.);
#4252=VECTOR('',#17191,1000.);
#4253=VECTOR('',#17194,1000.);
#4254=VECTOR('',#17197,1000.);
#4255=VECTOR('',#17198,1000.);
#4256=VECTOR('',#17199,1000.);
#4257=VECTOR('',#17206,1000.);
#4258=VECTOR('',#17211,1000.);
#4259=VECTOR('',#17226,1000.);
#4260=VECTOR('',#17231,1000.);
#4261=VECTOR('',#17236,1000.);
#4262=VECTOR('',#17237,1000.);
#4263=VECTOR('',#17238,1000.);
#4264=VECTOR('',#17239,1000.);
#4265=VECTOR('',#17242,1000.);
#4266=VECTOR('',#17243,1000.);
#4267=VECTOR('',#17244,1000.);
#4268=VECTOR('',#17245,1000.);
#4269=VECTOR('',#17248,1000.);
#4270=VECTOR('',#17249,1000.);
#4271=VECTOR('',#17250,1000.);
#4272=VECTOR('',#17251,1000.);
#4273=VECTOR('',#17254,1000.);
#4274=VECTOR('',#17257,1000.);
#4275=VECTOR('',#17260,1000.);
#4276=VECTOR('',#17263,1000.);
#4277=VECTOR('',#17266,1000.);
#4278=VECTOR('',#17269,1000.);
#4279=VECTOR('',#17272,1000.);
#4280=VECTOR('',#17275,1000.);
#4281=VECTOR('',#17276,1000.);
#4282=VECTOR('',#17277,1000.);
#4283=VECTOR('',#17280,1000.);
#4284=VECTOR('',#17281,1000.);
#4285=VECTOR('',#17282,1000.);
#4286=VECTOR('',#17285,1000.);
#4287=VECTOR('',#17288,1000.);
#4288=VECTOR('',#17289,1000.);
#4289=VECTOR('',#17294,1000.);
#4290=VECTOR('',#17295,1000.);
#4291=VECTOR('',#17296,1000.);
#4292=VECTOR('',#17299,1000.);
#4293=VECTOR('',#17300,1000.);
#4294=VECTOR('',#17301,1000.);
#4295=VECTOR('',#17316,1000.);
#4296=VECTOR('',#17319,1000.);
#4297=VECTOR('',#17322,1000.);
#4298=VECTOR('',#17325,1000.);
#4299=VECTOR('',#17326,1000.);
#4300=VECTOR('',#17329,1000.);
#4301=VECTOR('',#17330,1000.);
#4302=VECTOR('',#17333,1000.);
#4303=VECTOR('',#17336,1000.);
#4304=VECTOR('',#17339,1000.);
#4305=VECTOR('',#17342,1000.);
#4306=VECTOR('',#17343,1000.);
#4307=VECTOR('',#17346,1000.);
#4308=VECTOR('',#17347,1000.);
#4309=VECTOR('',#17352,1000.);
#4310=VECTOR('',#17361,1000.);
#4311=VECTOR('',#17362,1000.);
#4312=VECTOR('',#17363,1000.);
#4313=VECTOR('',#17364,1000.);
#4314=VECTOR('',#17365,1000.);
#4315=VECTOR('',#17366,1000.);
#4316=VECTOR('',#17367,1000.);
#4317=VECTOR('',#17368,1000.);
#4318=VECTOR('',#17369,1000.);
#4319=VECTOR('',#17372,1000.);
#4320=VECTOR('',#17383,1000.);
#4321=VECTOR('',#17394,1000.);
#4322=VECTOR('',#17401,1000.);
#4323=VECTOR('',#17406,1000.);
#4324=VECTOR('',#17425,1000.);
#4325=VECTOR('',#17428,1000.);
#4326=VECTOR('',#17437,1000.);
#4327=VECTOR('',#17444,1000.);
#4328=VECTOR('',#17453,1000.);
#4329=VECTOR('',#17466,1000.);
#4330=VECTOR('',#17467,1000.);
#4331=VECTOR('',#17468,1000.);
#4332=VECTOR('',#17473,1000.);
#4333=VECTOR('',#17476,1000.);
#4334=VECTOR('',#17477,1000.);
#4335=VECTOR('',#17478,1000.);
#4336=VECTOR('',#17483,1000.);
#4337=VECTOR('',#17488,1000.);
#4338=VECTOR('',#17489,1000.);
#4339=VECTOR('',#17490,1000.);
#4340=VECTOR('',#17495,1000.);
#4341=VECTOR('',#17496,1000.);
#4342=VECTOR('',#17497,1000.);
#4343=VECTOR('',#17498,1000.);
#4344=VECTOR('',#17501,1000.);
#4345=VECTOR('',#17502,1000.);
#4346=VECTOR('',#17503,1000.);
#4347=VECTOR('',#17506,1000.);
#4348=VECTOR('',#17507,1000.);
#4349=VECTOR('',#17508,1000.);
#4350=VECTOR('',#17535,1000.);
#4351=VECTOR('',#17594,1000.);
#4352=VECTOR('',#17599,1000.);
#4353=VECTOR('',#17600,1000.);
#4354=VECTOR('',#17601,1000.);
#4355=VECTOR('',#17604,1000.);
#4356=VECTOR('',#17605,1000.);
#4357=VECTOR('',#17618,1000.);
#4358=VECTOR('',#17621,1000.);
#4359=VECTOR('',#17622,1000.);
#4360=VECTOR('',#17623,1000.);
#4361=VECTOR('',#17626,1000.);
#4362=VECTOR('',#17637,1000.);
#4363=VECTOR('',#17640,1000.);
#4364=VECTOR('',#17643,1000.);
#4365=VECTOR('',#17670,1000.);
#4366=VECTOR('',#17673,1000.);
#4367=VECTOR('',#17676,1000.);
#4368=VECTOR('',#17679,1000.);
#4369=VECTOR('',#17682,1000.);
#4370=VECTOR('',#17685,1000.);
#4371=VECTOR('',#17688,1000.);
#4372=VECTOR('',#17689,1000.);
#4373=VECTOR('',#17692,1000.);
#4374=VECTOR('',#17695,1000.);
#4375=VECTOR('',#17698,1000.);
#4376=VECTOR('',#17701,1000.);
#4377=VECTOR('',#17702,1000.);
#4378=VECTOR('',#17703,1000.);
#4379=VECTOR('',#17704,1000.);
#4380=VECTOR('',#17707,1000.);
#4381=VECTOR('',#17708,1000.);
#4382=VECTOR('',#17709,1000.);
#4383=VECTOR('',#17712,1000.);
#4384=VECTOR('',#17715,1000.);
#4385=VECTOR('',#17718,1000.);
#4386=VECTOR('',#17721,1000.);
#4387=VECTOR('',#17724,1000.);
#4388=VECTOR('',#17727,1000.);
#4389=VECTOR('',#17730,1000.);
#4390=VECTOR('',#17733,1000.);
#4391=VECTOR('',#17734,1000.);
#4392=VECTOR('',#17735,1000.);
#4393=VECTOR('',#17738,1000.);
#4394=VECTOR('',#17739,1000.);
#4395=VECTOR('',#17740,1000.);
#4396=VECTOR('',#17743,1000.);
#4397=VECTOR('',#17746,1000.);
#4398=VECTOR('',#17747,1000.);
#4399=VECTOR('',#17752,1000.);
#4400=VECTOR('',#17753,1000.);
#4401=VECTOR('',#17754,1000.);
#4402=VECTOR('',#17757,1000.);
#4403=VECTOR('',#17758,1000.);
#4404=VECTOR('',#17759,1000.);
#4405=VECTOR('',#17774,1000.);
#4406=VECTOR('',#17777,1000.);
#4407=VECTOR('',#17780,1000.);
#4408=VECTOR('',#17783,1000.);
#4409=VECTOR('',#17784,1000.);
#4410=VECTOR('',#17787,1000.);
#4411=VECTOR('',#17788,1000.);
#4412=VECTOR('',#17791,1000.);
#4413=VECTOR('',#17794,1000.);
#4414=VECTOR('',#17797,1000.);
#4415=VECTOR('',#17800,1000.);
#4416=VECTOR('',#17801,1000.);
#4417=VECTOR('',#17804,1000.);
#4418=VECTOR('',#17805,1000.);
#4419=VECTOR('',#17808,1000.);
#4420=VECTOR('',#17809,1000.);
#4421=VECTOR('',#17810,1000.);
#4422=VECTOR('',#17811,1000.);
#4423=VECTOR('',#17812,1000.);
#4424=VECTOR('',#17813,1000.);
#4425=VECTOR('',#17814,1000.);
#4426=VECTOR('',#17815,1000.);
#4427=VECTOR('',#17816,1000.);
#4428=VECTOR('',#17817,1000.);
#4429=VECTOR('',#17820,1000.);
#4430=VECTOR('',#17831,1000.);
#4431=VECTOR('',#17836,1000.);
#4432=VECTOR('',#17845,1000.);
#4433=VECTOR('',#17850,1000.);
#4434=VECTOR('',#17855,1000.);
#4435=VECTOR('',#17876,1000.);
#4436=VECTOR('',#17879,1000.);
#4437=VECTOR('',#17888,1000.);
#4438=VECTOR('',#17895,1000.);
#4439=VECTOR('',#17904,1000.);
#4440=VECTOR('',#17907,1000.);
#4441=VECTOR('',#17918,1000.);
#4442=VECTOR('',#17919,1000.);
#4443=VECTOR('',#17920,1000.);
#4444=VECTOR('',#17921,1000.);
#4445=VECTOR('',#17924,1000.);
#4446=VECTOR('',#17925,1000.);
#4447=VECTOR('',#17926,1000.);
#4448=VECTOR('',#17929,1000.);
#4449=VECTOR('',#17930,1000.);
#4450=VECTOR('',#17931,1000.);
#4451=VECTOR('',#17954,1000.);
#4452=VECTOR('',#17959,1000.);
#4453=VECTOR('',#17966,1000.);
#4454=VECTOR('',#17983,1000.);
#4455=VECTOR('',#17990,1000.);
#4456=VECTOR('',#17999,1000.);
#4457=VECTOR('',#18018,1000.);
#4458=VECTOR('',#18023,1000.);
#4459=VECTOR('',#18030,1000.);
#4460=VECTOR('',#18037,1000.);
#4461=VECTOR('',#18038,1000.);
#4462=VECTOR('',#18039,1000.);
#4463=VECTOR('',#18042,1000.);
#4464=VECTOR('',#18043,1000.);
#4465=VECTOR('',#18046,1000.);
#4466=VECTOR('',#18057,1000.);
#4467=VECTOR('',#18058,1000.);
#4468=VECTOR('',#18061,1000.);
#4469=VECTOR('',#18062,1000.);
#4470=VECTOR('',#18063,1000.);
#4471=VECTOR('',#18066,1000.);
#4472=VECTOR('',#18077,1000.);
#4473=VECTOR('',#18080,1000.);
#4474=VECTOR('',#18083,1000.);
#4475=VECTOR('',#18110,1000.);
#4476=VECTOR('',#18113,1000.);
#4477=VECTOR('',#18124,1000.);
#4478=VECTOR('',#18127,1000.);
#4479=VECTOR('',#18128,1000.);
#4480=VECTOR('',#18129,1000.);
#4481=VECTOR('',#18132,1000.);
#4482=VECTOR('',#18143,1000.);
#4483=VECTOR('',#18146,1000.);
#4484=VECTOR('',#18147,1000.);
#4485=VECTOR('',#18150,1000.);
#4486=VECTOR('',#18151,1000.);
#4487=VECTOR('',#18152,1000.);
#4488=VECTOR('',#18155,1000.);
#4489=VECTOR('',#18156,1000.);
#4490=VECTOR('',#18157,1000.);
#4491=VECTOR('',#18180,1000.);
#4492=VECTOR('',#18181,1000.);
#4493=VECTOR('',#18182,1000.);
#4494=VECTOR('',#18183,1000.);
#4495=VECTOR('',#18208,1000.);
#4496=VECTOR('',#18211,1000.);
#4497=VECTOR('',#18214,1000.);
#4498=VECTOR('',#18215,1000.);
#4499=VECTOR('',#18216,1000.);
#4500=VECTOR('',#18223,10.);
#4501=VECTOR('',#18226,1000.);
#4502=VECTOR('',#18227,1000.);
#4503=VECTOR('',#18228,1000.);
#4504=VECTOR('',#18231,1000.);
#4505=VECTOR('',#18234,1000.);
#4506=VECTOR('',#18241,1000.);
#4507=VECTOR('',#18244,1000.);
#4508=VECTOR('',#18251,10.);
#4509=VECTOR('',#18260,1000.);
#4510=VECTOR('',#18263,1000.);
#4511=VECTOR('',#18270,1000.);
#4512=VECTOR('',#18277,1000.);
#4513=VECTOR('',#18282,1000.);
#4514=VECTOR('',#18289,10.);
#4515=VECTOR('',#18308,1000.);
#4516=VECTOR('',#18317,1000.);
#4517=VECTOR('',#18320,1000.);
#4518=VECTOR('',#18321,1000.);
#4519=VECTOR('',#18350,12.0149520254966);
#4520=VECTOR('',#18355,11.3029999999997);
#4521=VECTOR('',#18360,17.526);
#4522=VECTOR('',#18363,18.826);
#4523=B_SPLINE_CURVE_WITH_KNOTS('',3,(#18445,#18446,#18447,#18448),
 .UNSPECIFIED.,.F.,.F.,(4,4),(-8.78479045421116E-16,0.999999820977652),
 .UNSPECIFIED.);
#4524=B_SPLINE_CURVE_WITH_KNOTS('',3,(#18450,#18451,#18452,#18453,#18454,
#18455,#18456),.UNSPECIFIED.,.F.,.F.,(4,1,1,1,4),(1.0617179592334E-9,0.25,
0.5,0.75,1.),.UNSPECIFIED.);
#4525=B_SPLINE_CURVE_WITH_KNOTS('',3,(#18458,#18459,#18460,#18461),
 .UNSPECIFIED.,.F.,.F.,(4,4),(2.58873597471648E-16,1.00000592104669),
 .UNSPECIFIED.);
#4526=B_SPLINE_CURVE_WITH_KNOTS('',3,(#18463,#18464,#18465,#18466,#18467,
#18468,#18469,#18470,#18471,#18472,#18473,#18474,#18475,#18476,#18477,#18478,
#18479,#18480,#18481,#18482,#18483,#18484,#18485,#18486,#18487,#18488,#18489,
#18490,#18491,#18492,#18493,#18494,#18495,#18496,#18497,#18498,#18499,#18500,
#18501,#18502,#18503,#18504,#18505,#18506,#18507,#18508),.UNSPECIFIED.,
 .F.,.F.,(4,3,3,3,3,3,3,3,3,3,3,3,3,3,3,4),(2.18996333467819E-5,0.0224840042203136,
0.045739300521271,0.0625,0.0714315918363937,0.0998821762444875,0.125,0.142860643047794,
0.162583389385537,0.182156673872599,0.1875,0.210837484869868,0.214303704315429,
0.237706496559806,0.25,0.250203565256554),.UNSPECIFIED.);
#4527=B_SPLINE_CURVE_WITH_KNOTS('',3,(#18631,#18632,#18633,#18634,#18635,
#18636,#18637,#18638,#18639,#18640,#18641,#18642,#18643,#18644,#18645,#18646,
#18647,#18648,#18649,#18650,#18651,#18652,#18653,#18654,#18655,#18656,#18657,
#18658,#18659,#18660,#18661,#18662,#18663,#18664,#18665,#18666,#18667,#18668,
#18669,#18670,#18671,#18672),.UNSPECIFIED.,.F.,.F.,(4,2,2,2,2,2,2,2,2,2,
2,2,2,2,2,2,2,2,2,2,4),(-10.1266101328543,-9.53539898332412,-8.90897796343673,
-8.55112651248891,-7.83966630334968,-7.47386386939216,-6.79839187612515,
-6.43890568316765,-5.78023479576185,-5.42475144303342,-5.06415779249824,
-4.55564461249187,-4.18672398134551,-4.0039842603927,-3.26627556895574,
-3.00343372339739,-2.24869094541121,-1.49927250659858,-0.857796689907543,
-0.371449893277806,0.),.UNSPECIFIED.);
#4528=B_SPLINE_CURVE_WITH_KNOTS('',3,(#18676,#18677,#18678,#18679,#18680,
#18681,#18682,#18683,#18684,#18685,#18686,#18687,#18688,#18689,#18690,#18691,
#18692,#18693,#18694,#18695,#18696,#18697,#18698,#18699,#18700,#18701,#18702,
#18703,#18704,#18705,#18706,#18707,#18708,#18709,#18710,#18711,#18712,#18713,
#18714,#18715,#18716,#18717,#18718,#18719,#18720,#18721,#18722,#18723,#18724,
#18725,#18726,#18727,#18728,#18729,#18730),.UNSPECIFIED.,.F.,.F.,(4,3,3,
3,3,3,3,3,3,3,3,3,3,3,3,3,3,3,4),(3.00723898344318E-11,0.0564807846770117,
0.114367466034613,0.17312122272359,0.233184155845338,0.25,0.305515861108253,
0.359529728763611,0.411567984743463,0.462392984546291,0.5,0.565220902441758,
0.630120744381287,0.694772534345059,0.759245215616576,0.823577117275374,
0.887890142415631,0.952276851472311,0.999999992621987),.UNSPECIFIED.);
#4529=B_SPLINE_CURVE_WITH_KNOTS('',3,(#18732,#18733,#18734,#18735,#18736,
#18737,#18738,#18739,#18740,#18741,#18742,#18743,#18744,#18745,#18746,#18747),
 .UNSPECIFIED.,.F.,.F.,(4,3,3,3,3,4),(0.,0.234018247576919,0.5,0.735215336529523,
0.94312242009623,0.999999999986911),.UNSPECIFIED.);
#4530=B_SPLINE_CURVE_WITH_KNOTS('',3,(#18749,#18750,#18751,#18752,#18753,
#18754,#18755,#18756,#18757,#18758,#18759,#18760,#18761,#18762,#18763,#18764,
#18765,#18766,#18767,#18768,#18769,#18770,#18771,#18772,#18773,#18774,#18775,
#18776,#18777,#18778,#18779,#18780,#18781,#18782,#18783,#18784,#18785,#18786,
#18787,#18788,#18789,#18790,#18791,#18792,#18793,#18794,#18795,#18796,#18797,
#18798,#18799,#18800,#18801,#18802,#18803,#18804,#18805,#18806,#18807,#18808,
#18809,#18810,#18811,#18812,#18813,#18814,#18815,#18816,#18817,#18818,#18819,
#18820,#18821,#18822,#18823,#18824,#18825,#18826,#18827,#18828,#18829,#18830,
#18831,#18832,#18833,#18834,#18835,#18836,#18837,#18838,#18839,#18840,#18841,
#18842,#18843,#18844,#18845,#18846,#18847,#18848,#18849,#18850,#18851,#18852,
#18853,#18854,#18855,#18856,#18857,#18858,#18859,#18860,#18861,#18862,#18863,
#18864,#18865,#18866,#18867,#18868,#18869,#18870,#18871,#18872,#18873,#18874,
#18875,#18876,#18877,#18878,#18879,#18880,#18881,#18882,#18883,#18884,#18885,
#18886,#18887,#18888,#18889,#18890,#18891,#18892,#18893,#18894,#18895,#18896,
#18897,#18898,#18899,#18900,#18901,#18902,#18903,#18904,#18905,#18906,#18907,
#18908,#18909,#18910,#18911,#18912,#18913,#18914,#18915,#18916,#18917,#18918,
#18919,#18920,#18921,#18922,#18923,#18924,#18925,#18926,#18927,#18928,#18929,
#18930,#18931,#18932,#18933,#18934,#18935,#18936,#18937,#18938,#18939,#18940,
#18941,#18942,#18943,#18944),.UNSPECIFIED.,.F.,.F.,(4,3,3,3,3,3,3,3,3,3,
3,3,3,3,3,3,3,3,3,3,3,3,3,3,3,3,3,3,3,3,3,3,3,3,3,3,3,3,3,3,3,3,3,3,3,3,
3,3,3,3,3,3,3,3,3,3,3,3,3,3,3,3,3,3,3,4),(5.30966652493936E-10,0.000258612206488478,
0.0212217511391431,0.0406752627299821,0.0583373559063888,0.0625,0.0793483291598501,
0.0964338055547463,0.113983979722671,0.125,0.141824779694335,0.145071131327109,
0.16204102181176,0.179509817564397,0.1875,0.204807210171047,0.222506008305885,
0.230954005801598,0.248434589299722,0.25,0.269316826049903,0.288153164785061,
0.30626516919116,0.3125,0.316263280589841,0.338204962871599,0.361798832975717,
0.375,0.391590678437275,0.401173896838804,0.417669201982148,0.421990716883232,
0.4375,0.4666003125016,0.485881218379624,0.5,0.527643264543827,0.555551185004947,
0.5625,0.570559711961466,0.601508881486986,0.625,0.642008661078832,0.655374838670155,
0.672411210904827,0.6875,0.708166168155404,0.727870887616041,0.740516290162954,
0.75,0.771824930985949,0.794705463582977,0.8125,0.826163530560976,0.854047681173141,
0.875,0.890745484674996,0.9061539583322,0.912556985496581,0.927868578299729,
0.9375,0.95291620793427,0.967965716972684,0.982755081022527,0.997186313448607,
0.999164831737078),.UNSPECIFIED.);
#4531=B_SPLINE_CURVE_WITH_KNOTS('',3,(#18946,#18947,#18948,#18949,#18950,
#18951,#18952,#18953,#18954,#18955),.UNSPECIFIED.,.F.,.F.,(4,3,3,4),(0.,
0.499500677148474,0.816459685281186,0.999001354296948),.UNSPECIFIED.);
#4532=B_SPLINE_CURVE_WITH_KNOTS('',3,(#19046,#19047,#19048,#19049,#19050,
#19051,#19052,#19053,#19054,#19055,#19056,#19057,#19058,#19059,#19060,#19061,
#19062,#19063,#19064,#19065,#19066,#19067,#19068,#19069,#19070,#19071,#19072,
#19073,#19074,#19075,#19076,#19077,#19078,#19079,#19080,#19081,#19082),
 .UNSPECIFIED.,.F.,.F.,(4,3,3,3,3,3,3,3,3,3,3,3,4),(1.82357417359645E-9,
0.0877582044977311,0.177663692673636,0.265264975938981,0.349680291403084,
0.429082527814491,0.5,0.603420842688784,0.701060757115136,0.724693716137575,
0.820925761347566,0.914919361438456,1.),.UNSPECIFIED.);
#4533=B_SPLINE_CURVE_WITH_KNOTS('',3,(#19116,#19117,#19118,#19119,#19120,
#19121,#19122,#19123,#19124,#19125),.UNSPECIFIED.,.F.,.F.,(4,2,2,2,4),(-0.00490189294530922,
0.,0.0500747962732157,0.0978170928985042,0.11501727794986),
 .UNSPECIFIED.);
#4534=B_SPLINE_CURVE_WITH_KNOTS('',3,(#19129,#19130,#19131,#19132,#19133,
#19134,#19135,#19136,#19137,#19138),.UNSPECIFIED.,.F.,.F.,(4,2,2,2,4),(4.56448984816843E-8,
0.0081329370494678,0.0549583734661672,0.120139569795374,0.125663809438988),
 .UNSPECIFIED.);
#4535=B_SPLINE_CURVE_WITH_KNOTS('',3,(#19150,#19151,#19152,#19153,#19154),
 .UNSPECIFIED.,.F.,.F.,(4,1,4),(0.,0.5,1.),.UNSPECIFIED.);
#4536=B_SPLINE_CURVE_WITH_KNOTS('',3,(#19174,#19175,#19176,#19177,#19178,
#19179,#19180,#19181,#19182,#19183),.UNSPECIFIED.,.F.,.F.,(4,2,2,2,4),(-0.0935591088847931,
-0.0932691699660774,-0.0521673901225317,-0.0138301226501352,0.),
 .UNSPECIFIED.);
#4537=B_SPLINE_CURVE_WITH_KNOTS('',3,(#19187,#19188,#19189,#19190,#19191,
#19192,#19193,#19194,#19195,#19196),.UNSPECIFIED.,.F.,.F.,(4,2,2,2,4),(-0.124512696126476,
-0.11617010622557,-0.0681654522603712,1.36139266526669E-10,0.000424549638743339),
 .UNSPECIFIED.);
#4538=B_SPLINE_CURVE_WITH_KNOTS('',3,(#19207,#19208,#19209,#19210,#19211,
#19212,#19213,#19214,#19215,#19216,#19217,#19218,#19219,#19220,#19221,#19222,
#19223,#19224,#19225,#19226,#19227,#19228,#19229,#19230,#19231,#19232,#19233,
#19234,#19235,#19236,#19237,#19238,#19239,#19240,#19241,#19242,#19243),
 .UNSPECIFIED.,.F.,.F.,(4,3,3,3,3,3,3,3,3,3,3,3,4),(0.,0.115224327890711,
0.231665661950124,0.343820313771737,0.428172700666816,0.5,0.581148236829879,
0.663580155188787,0.747685116391591,0.826442729148259,0.902679320775194,
0.975236165443405,1.),.UNSPECIFIED.);
#4539=B_SPLINE_CURVE_WITH_KNOTS('',3,(#19252,#19253,#19254,#19255),
 .UNSPECIFIED.,.F.,.F.,(4,4),(2.57895114547833E-7,0.999998950957106),
 .UNSPECIFIED.);
#4540=B_SPLINE_CURVE_WITH_KNOTS('',3,(#19328,#19329,#19330,#19331,#19332,
#19333,#19334,#19335,#19336,#19337,#19338,#19339,#19340,#19341,#19342,#19343,
#19344,#19345,#19346,#19347,#19348,#19349,#19350,#19351,#19352,#19353,#19354,
#19355,#19356,#19357,#19358,#19359,#19360,#19361,#19362,#19363,#19364),
 .UNSPECIFIED.,.F.,.F.,(4,3,3,3,3,3,3,3,3,3,3,3,4),(0.,0.103736327070818,
0.209495399284337,0.275314648182607,0.381711949559932,0.492054921617831,
0.5,0.579891480188585,0.663177293873085,0.752143324458539,0.843072905882125,
0.932542933024596,0.999999999661458),.UNSPECIFIED.);
#4541=B_SPLINE_CURVE_WITH_KNOTS('',3,(#19381,#19382,#19383,#19384,#19385,
#19386,#19387,#19388,#19389,#19390),.UNSPECIFIED.,.F.,.F.,(4,2,2,2,4),(-0.12187013955013,
-0.121456011766242,-0.0549641494523761,-0.00813797523985437,0.),
 .UNSPECIFIED.);
#4542=B_SPLINE_CURVE_WITH_KNOTS('',3,(#19394,#19395,#19396,#19397,#19398,
#19399,#19400,#19401,#19402,#19403),.UNSPECIFIED.,.F.,.F.,(4,2,2,2,4),(-0.138289679297267,
-0.117600040398488,-0.0607004652068021,0.,0.000430753874719996),
 .UNSPECIFIED.);
#4543=B_SPLINE_CURVE_WITH_KNOTS('',3,(#19448,#19449,#19450,#19451,#19452,
#19453,#19454,#19455,#19456,#19457,#19458,#19459,#19460,#19461,#19462,#19463,
#19464,#19465,#19466,#19467,#19468,#19469,#19470,#19471,#19472,#19473,#19474,
#19475,#19476,#19477,#19478,#19479,#19480,#19481,#19482,#19483,#19484,#19485,
#19486,#19487,#19488,#19489,#19490,#19491,#19492,#19493,#19494,#19495,#19496,
#19497,#19498,#19499,#19500,#19501,#19502,#19503,#19504,#19505,#19506,#19507,
#19508,#19509,#19510,#19511,#19512,#19513,#19514,#19515,#19516,#19517,#19518,
#19519,#19520,#19521,#19522,#19523,#19524,#19525,#19526,#19527,#19528,#19529,
#19530,#19531,#19532,#19533,#19534,#19535,#19536,#19537,#19538,#19539,#19540,
#19541,#19542,#19543,#19544,#19545,#19546,#19547,#19548,#19549,#19550,#19551,
#19552,#19553,#19554,#19555,#19556),.UNSPECIFIED.,.F.,.F.,(4,3,3,3,3,3,
3,3,3,3,3,3,3,3,3,3,3,3,3,3,3,3,3,3,3,3,3,3,3,3,3,3,3,3,3,3,4),(0.,0.0289223093946456,
0.0594658286236544,0.0922329143118272,0.125,0.148221877149783,0.173345287956187,
0.1875,0.20454996443018,0.22168822200694,0.237810627531691,0.25,0.267103823918775,
0.283432555895676,0.29940351117302,0.3125,0.33683556364613,0.361966038183204,
0.375,0.403821673570998,0.424737398618794,0.453477232251618,0.481794015918113,
0.5,0.53125,0.560876610407726,0.590335389545519,0.619737923915511,0.625,
0.66622156410468,0.707443128209361,0.74401273718319,0.780293209473132,0.846870057796208,
0.912463671651605,0.976700530414918,1.),.UNSPECIFIED.);
#4544=B_SPLINE_CURVE_WITH_KNOTS('',3,(#19558,#19559,#19560,#19561,#19562,
#19563,#19564,#19565,#19566,#19567,#19568,#19569,#19570,#19571,#19572,#19573,
#19574,#19575,#19576,#19577,#19578,#19579,#19580,#19581,#19582,#19583,#19584,
#19585,#19586,#19587,#19588,#19589,#19590,#19591,#19592,#19593,#19594,#19595,
#19596,#19597,#19598,#19599,#19600,#19601,#19602,#19603,#19604,#19605,#19606,
#19607,#19608,#19609,#19610,#19611,#19612,#19613,#19614,#19615,#19616,#19617,
#19618,#19619,#19620,#19621,#19622,#19623,#19624,#19625,#19626,#19627,#19628,
#19629,#19630,#19631,#19632,#19633,#19634,#19635,#19636,#19637,#19638,#19639,
#19640,#19641,#19642,#19643,#19644,#19645,#19646,#19647,#19648,#19649,#19650,
#19651,#19652,#19653,#19654,#19655,#19656,#19657,#19658,#19659,#19660,#19661,
#19662,#19663,#19664,#19665,#19666,#19667,#19668,#19669),.UNSPECIFIED.,
 .F.,.F.,(4,3,3,3,3,3,3,3,3,3,3,3,3,3,3,3,3,3,3,3,3,3,3,3,3,3,3,3,3,3,3,
3,3,3,3,3,3,4),(5.6138578731069E-11,0.0646676098531822,0.131007669655748,
0.198337066009952,0.245394185539201,0.270075099103178,0.29245130506845,
0.334250907281973,0.375,0.40625,0.436199356355935,0.466317956483584,0.496866979231267,
0.5,0.528776527041076,0.558027950644957,0.574906802960056,0.604316621370169,
0.625,0.650382626971851,0.674946292196543,0.6875,0.703446124065708,0.719541046376993,
0.736674276044212,0.75,0.766168855114303,0.78308240250884,0.800086933324742,
0.8125,0.838027150488357,0.861249431323154,0.875,0.906957364977273,0.937864199587224,
0.968932099793612,0.997464690554666,1.),.UNSPECIFIED.);
#4545=B_SPLINE_CURVE_WITH_KNOTS('',3,(#19670,#19671,#19672,#19673,#19674),
 .UNSPECIFIED.,.F.,.F.,(4,1,4),(0.,0.5,1.),.UNSPECIFIED.);
#4546=B_SPLINE_CURVE_WITH_KNOTS('',3,(#19727,#19728,#19729,#19730,#19731,
#19732,#19733,#19734,#19735,#19736,#19737,#19738,#19739,#19740,#19741,#19742),
 .UNSPECIFIED.,.F.,.F.,(4,3,3,3,3,4),(0.,0.26080898827396,0.428588265788355,
0.5,0.843201996682582,0.999999925523604),.UNSPECIFIED.);
#4547=B_SPLINE_CURVE_WITH_KNOTS('',3,(#19744,#19745,#19746,#19747,#19748,
#19749,#19750,#19751,#19752,#19753,#19754,#19755,#19756,#19757,#19758,#19759,
#19760,#19761,#19762,#19763,#19764,#19765,#19766,#19767,#19768,#19769,#19770,
#19771,#19772,#19773,#19774,#19775,#19776,#19777,#19778,#19779,#19780,#19781,
#19782,#19783,#19784,#19785,#19786,#19787,#19788,#19789,#19790,#19791,#19792,
#19793,#19794,#19795,#19796,#19797,#19798,#19799,#19800,#19801,#19802,#19803,
#19804,#19805,#19806,#19807,#19808,#19809,#19810,#19811,#19812,#19813,#19814,
#19815,#19816,#19817,#19818,#19819,#19820,#19821,#19822,#19823,#19824,#19825,
#19826,#19827,#19828,#19829,#19830,#19831,#19832,#19833,#19834,#19835,#19836,
#19837,#19838,#19839,#19840,#19841,#19842,#19843,#19844,#19845,#19846,#19847,
#19848,#19849,#19850,#19851,#19852,#19853,#19854,#19855,#19856,#19857,#19858,
#19859,#19860,#19861,#19862,#19863,#19864,#19865,#19866,#19867,#19868,#19869,
#19870,#19871,#19872,#19873,#19874,#19875,#19876,#19877,#19878,#19879,#19880,
#19881,#19882,#19883,#19884,#19885,#19886,#19887,#19888,#19889,#19890,#19891,
#19892,#19893,#19894,#19895,#19896,#19897,#19898,#19899,#19900,#19901,#19902,
#19903,#19904,#19905,#19906,#19907,#19908,#19909,#19910,#19911,#19912,#19913,
#19914,#19915,#19916,#19917,#19918,#19919,#19920,#19921,#19922,#19923,#19924,
#19925,#19926,#19927),.UNSPECIFIED.,.F.,.F.,(4,3,3,3,3,3,3,3,3,3,3,3,3,
3,3,3,3,3,3,3,3,3,3,3,3,3,3,3,3,3,3,3,3,3,3,3,3,3,3,3,3,3,3,3,3,3,3,3,3,
3,3,3,3,3,3,3,3,3,3,3,3,4),(0.,0.00079866245150268,0.0295160231511786,0.0595794991552352,
0.0625,0.0939268986815355,0.125,0.160965658205721,0.184092945134795,0.1875,
0.207947470031338,0.21875,0.23045548130214,0.234375,0.242351001648706,0.25,
0.2578125,0.264952145640864,0.265625,0.2758913572788,0.28125,0.30026125714659,
0.3125,0.349860565931615,0.375,0.392397564798244,0.429240082865922,0.4375,
0.456865918311632,0.46875,0.482470971299033,0.495795553743798,0.5,0.513548418322215,
0.526657416272505,0.53125,0.546875,0.5625,0.581030238637106,0.597674407957944,
0.615581549432892,0.625,0.649215153655221,0.673168857342885,0.6875,0.710740744066397,
0.733857260646265,0.75,0.762620124633911,0.774753461445514,0.78125,0.793427115612359,
0.798989545268656,0.810680779589407,0.8125,0.833794957851685,0.854990666991834,
0.875,0.908186063935496,0.940834390578588,0.972877679947545,1.),
 .UNSPECIFIED.);
#4548=B_SPLINE_CURVE_WITH_KNOTS('',3,(#19928,#19929,#19930,#19931,#19932,
#19933,#19934,#19935,#19936,#19937,#19938,#19939,#19940,#19941,#19942,#19943,
#19944,#19945,#19946,#19947,#19948,#19949,#19950,#19951,#19952,#19953,#19954,
#19955,#19956,#19957,#19958,#19959,#19960,#19961,#19962,#19963,#19964,#19965,
#19966,#19967,#19968,#19969,#19970,#19971,#19972,#19973,#19974,#19975,#19976,
#19977,#19978,#19979,#19980,#19981,#19982,#19983,#19984,#19985,#19986,#19987,
#19988,#19989,#19990,#19991,#19992,#19993,#19994,#19995,#19996,#19997,#19998,
#19999,#20000,#20001,#20002,#20003,#20004,#20005,#20006,#20007,#20008,#20009,
#20010,#20011,#20012,#20013,#20014,#20015,#20016,#20017,#20018,#20019,#20020,
#20021,#20022,#20023,#20024,#20025,#20026,#20027,#20028,#20029,#20030,#20031,
#20032,#20033,#20034,#20035,#20036,#20037,#20038,#20039,#20040,#20041,#20042,
#20043,#20044,#20045,#20046,#20047,#20048,#20049,#20050,#20051,#20052,#20053,
#20054,#20055,#20056,#20057,#20058,#20059,#20060,#20061,#20062,#20063,#20064,
#20065,#20066,#20067,#20068,#20069,#20070,#20071,#20072,#20073,#20074,#20075,
#20076,#20077,#20078,#20079,#20080,#20081,#20082,#20083,#20084,#20085,#20086,
#20087,#20088,#20089,#20090,#20091,#20092,#20093,#20094,#20095,#20096,#20097,
#20098,#20099,#20100,#20101,#20102,#20103,#20104,#20105,#20106,#20107,#20108,
#20109,#20110,#20111),.UNSPECIFIED.,.F.,.F.,(4,3,3,3,3,3,3,3,3,3,3,3,3,
3,3,3,3,3,3,3,3,3,3,3,3,3,3,3,3,3,3,3,3,3,3,3,3,3,3,3,3,3,3,3,3,3,3,3,3,
3,3,3,3,3,3,3,3,3,3,3,3,4),(8.70570968963475E-15,0.0246771959537839,0.0499600723105791,
0.0754840635514034,0.101166376318259,0.125,0.136734088168733,0.148820715706915,
0.15625,0.168585759913697,0.181373370322712,0.1875,0.202678404599299,0.237325814238875,
0.25,0.27888120375384,0.308187381373375,0.3125,0.330373013613221,0.34375,
0.355196980743985,0.367082517354808,0.375,0.386500205327485,0.39848303873895,
0.401735609347567,0.40625,0.423516755681464,0.4375,0.483060409640171,0.5,
0.521787733679904,0.543431067460644,0.5625,0.571561162807347,0.578125,0.587599421133375,
0.59375,0.60164383286513,0.625,0.658303459192103,0.6875,0.711271540120067,
0.735022993084069,0.75,0.763304456862165,0.77625439782241,0.78125,0.786792993598229,
0.7890625,0.794976583199937,0.796875,0.802877646206076,0.8125,0.84375,0.875,
0.906047958910778,0.935544711404883,0.96436289654752,0.992286211941088,
0.999191835643113,1.),.UNSPECIFIED.);
#4549=B_SPLINE_CURVE_WITH_KNOTS('',3,(#20115,#20116,#20117,#20118,#20119),
 .UNSPECIFIED.,.F.,.F.,(4,1,4),(1.73299920616933E-8,0.5,1.),
 .UNSPECIFIED.);
#4550=B_SPLINE_CURVE_WITH_KNOTS('',3,(#20148,#20149,#20150,#20151),
 .UNSPECIFIED.,.F.,.F.,(4,4),(-0.00913786883206483,-7.36796526127516E-9),
 .UNSPECIFIED.);
#4551=B_SPLINE_CURVE_WITH_KNOTS('',3,(#20157,#20158,#20159,#20160,#20161),
 .UNSPECIFIED.,.F.,.F.,(4,1,4),(0.,0.5,1.),.UNSPECIFIED.);
#4552=B_SPLINE_CURVE_WITH_KNOTS('',3,(#20185,#20186,#20187,#20188,#20189,
#20190,#20191,#20192,#20193,#20194,#20195,#20196,#20197,#20198,#20199,#20200),
 .UNSPECIFIED.,.F.,.F.,(4,3,3,3,3,4),(1.06951444483842E-9,0.317267229303759,
0.428567951844031,0.595284625971585,0.915205221611323,1.),.UNSPECIFIED.);
#4553=B_SPLINE_CURVE_WITH_KNOTS('',3,(#20202,#20203,#20204,#20205),
 .UNSPECIFIED.,.F.,.F.,(4,4),(1.52248693101805E-6,0.99999893775171),
 .UNSPECIFIED.);
#4554=B_SPLINE_CURVE_WITH_KNOTS('',3,(#20225,#20226,#20227,#20228,#20229,
#20230,#20231,#20232,#20233,#20234,#20235,#20236,#20237,#20238,#20239,#20240,
#20241,#20242,#20243,#20244,#20245,#20246,#20247,#20248,#20249,#20250,#20251,
#20252,#20253,#20254,#20255,#20256,#20257,#20258,#20259,#20260,#20261,#20262,
#20263,#20264),.UNSPECIFIED.,.F.,.F.,(4,3,3,3,3,3,3,3,3,3,3,3,3,4),(5.54695461852234E-10,
0.0701761685377864,0.140658069613172,0.212203367598945,0.287155435432209,
0.365074603897869,0.450301565826742,0.5,0.575946829633,0.656457747985935,
0.745083406203765,0.837500292134858,0.924641644111971,1.),.UNSPECIFIED.);
#4555=B_SPLINE_CURVE_WITH_KNOTS('',3,(#20265,#20266,#20267,#20268,#20269,
#20270,#20271,#20272,#20273,#20274,#20275,#20276,#20277,#20278,#20279,#20280,
#20281,#20282,#20283,#20284,#20285,#20286,#20287,#20288,#20289,#20290,#20291,
#20292,#20293,#20294,#20295,#20296,#20297,#20298,#20299,#20300,#20301,#20302,
#20303,#20304,#20305,#20306,#20307,#20308,#20309,#20310,#20311,#20312,#20313,
#20314,#20315,#20316,#20317,#20318,#20319,#20320,#20321,#20322,#20323,#20324,
#20325,#20326,#20327,#20328,#20329,#20330,#20331,#20332,#20333,#20334,#20335,
#20336,#20337,#20338,#20339,#20340,#20341,#20342,#20343,#20344,#20345,#20346,
#20347,#20348,#20349,#20350,#20351,#20352,#20353,#20354,#20355,#20356,#20357,
#20358),.UNSPECIFIED.,.F.,.F.,(4,3,3,3,3,3,3,3,3,3,3,3,3,3,3,3,3,3,3,3,
3,3,3,3,3,3,3,3,3,3,3,4),(0.,0.0337802582614784,0.0667966136480994,0.100315166073386,
0.125,0.164946253203864,0.205330399697385,0.243835947683454,0.25,0.28685121401594,
0.32237563786883,0.35688965725532,0.375,0.410322186210138,0.445225464996362,
0.478231205927202,0.5,0.535864597060298,0.569990063479658,0.603122029420226,
0.625,0.663707182237767,0.675330672464813,0.712867678766552,0.75,0.786597476014382,
0.822388313438029,0.857749822096094,0.905488175635432,0.92820744435796,
0.963801841682524,1.),.UNSPECIFIED.);
#4556=B_SPLINE_CURVE_WITH_KNOTS('',3,(#20446,#20447,#20448,#20449,#20450,
#20451,#20452,#20453,#20454,#20455,#20456,#20457,#20458,#20459,#20460,#20461,
#20462,#20463,#20464,#20465,#20466,#20467,#20468,#20469,#20470,#20471,#20472,
#20473,#20474,#20475,#20476,#20477,#20478,#20479,#20480,#20481,#20482,#20483,
#20484,#20485,#20486,#20487,#20488,#20489,#20490,#20491,#20492,#20493,#20494,
#20495,#20496,#20497,#20498,#20499,#20500,#20501,#20502,#20503,#20504,#20505,
#20506,#20507,#20508,#20509,#20510,#20511,#20512,#20513,#20514,#20515,#20516,
#20517,#20518,#20519,#20520,#20521,#20522,#20523,#20524,#20525,#20526,#20527,
#20528,#20529,#20530,#20531,#20532,#20533,#20534,#20535,#20536,#20537,#20538,
#20539,#20540,#20541,#20542,#20543,#20544,#20545,#20546,#20547,#20548,#20549,
#20550,#20551,#20552,#20553,#20554,#20555,#20556,#20557,#20558,#20559,#20560,
#20561,#20562,#20563,#20564,#20565,#20566,#20567,#20568,#20569,#20570,#20571,
#20572,#20573,#20574,#20575,#20576,#20577,#20578,#20579,#20580,#20581,#20582,
#20583,#20584,#20585,#20586,#20587,#20588,#20589,#20590,#20591,#20592,#20593,
#20594,#20595,#20596,#20597,#20598,#20599,#20600,#20601,#20602,#20603,#20604,
#20605,#20606,#20607,#20608,#20609,#20610,#20611,#20612,#20613,#20614,#20615,
#20616,#20617,#20618,#20619,#20620,#20621,#20622,#20623,#20624,#20625,#20626,
#20627,#20628,#20629,#20630,#20631,#20632,#20633,#20634,#20635,#20636,#20637,
#20638),.UNSPECIFIED.,.F.,.F.,(4,3,3,3,3,3,3,3,3,3,3,3,3,3,3,3,3,3,3,3,
3,3,3,3,3,3,3,3,3,3,3,3,3,3,3,3,3,3,3,3,3,3,3,3,3,3,3,3,3,3,3,3,3,3,3,3,
3,3,3,3,3,3,3,3,4),(1.28087221076073E-15,0.000806382213929668,0.0316531911069648,
0.0625,0.0819520098013993,0.113885767663964,0.125,0.162400075334837,0.184204750737066,
0.1875,0.206302891050971,0.21875,0.229536845499139,0.234375,0.2421875,0.249113876900393,
0.25,0.257214812713226,0.263809870544722,0.265625,0.275101214912945,0.28125,
0.295825826971116,0.3125,0.349131776793294,0.375,0.392364479838208,0.42347064762644,
0.4375,0.454110790220112,0.46875,0.480539316975388,0.491908774564336,0.5,
0.511477219267851,0.52249833990049,0.53125,0.546875,0.5625,0.584576523958981,
0.597258891706619,0.618953960304272,0.625,0.639277450423659,0.653233174473467,
0.65625,0.672551778876406,0.6875,0.70893957358656,0.729918983848888,0.75,
0.778053831514715,0.79812970435713,0.8125,0.825797605368679,0.838667474489869,
0.84375,0.856291056475283,0.86846117393362,0.875,0.901462525116127,0.927855703839197,
0.954018221115028,0.979641526604575,0.999999950357764),.UNSPECIFIED.);
#4557=B_SPLINE_CURVE_WITH_KNOTS('',3,(#20640,#20641,#20642,#20643,#20644,
#20645,#20646,#20647,#20648,#20649,#20650,#20651,#20652,#20653,#20654,#20655,
#20656,#20657,#20658,#20659,#20660,#20661,#20662,#20663,#20664,#20665,#20666,
#20667,#20668,#20669,#20670,#20671,#20672,#20673,#20674,#20675,#20676,#20677,
#20678,#20679,#20680,#20681,#20682,#20683,#20684,#20685,#20686,#20687,#20688,
#20689,#20690,#20691,#20692,#20693,#20694,#20695,#20696,#20697,#20698,#20699,
#20700,#20701,#20702,#20703,#20704,#20705,#20706,#20707,#20708,#20709,#20710,
#20711,#20712,#20713,#20714,#20715,#20716,#20717,#20718,#20719,#20720,#20721,
#20722,#20723,#20724,#20725,#20726,#20727,#20728,#20729,#20730,#20731,#20732,
#20733,#20734,#20735,#20736,#20737,#20738,#20739,#20740,#20741,#20742,#20743,
#20744,#20745,#20746,#20747,#20748,#20749,#20750,#20751,#20752,#20753,#20754,
#20755,#20756,#20757,#20758,#20759,#20760,#20761,#20762,#20763,#20764,#20765,
#20766,#20767,#20768,#20769,#20770,#20771,#20772,#20773,#20774,#20775,#20776,
#20777,#20778,#20779,#20780,#20781,#20782,#20783,#20784,#20785,#20786,#20787,
#20788,#20789,#20790,#20791,#20792,#20793,#20794,#20795,#20796,#20797,#20798,
#20799,#20800,#20801,#20802,#20803,#20804,#20805,#20806,#20807,#20808,#20809,
#20810,#20811,#20812,#20813,#20814,#20815,#20816,#20817,#20818,#20819,#20820,
#20821,#20822,#20823,#20824,#20825,#20826,#20827,#20828,#20829,#20830,#20831,
#20832,#20833,#20834,#20835),.UNSPECIFIED.,.F.,.F.,(4,3,3,3,3,3,3,3,3,3,
3,3,3,3,3,3,3,3,3,3,3,3,3,3,3,3,3,3,3,3,3,3,3,3,3,3,3,3,3,3,3,3,3,3,3,3,
3,3,3,3,3,3,3,3,3,3,3,3,3,3,3,3,3,3,3,4),(2.00423079578981E-8,0.0320179748723218,
0.0643757341547366,0.0975328875150407,0.125,0.146141328023375,0.167453803074885,
0.1875,0.199191563389592,0.201009854399144,0.213184050260736,0.21875,0.230846408052832,
0.243459433579832,0.25,0.274907494168791,0.299810745927269,0.3125,0.35525859361165,
0.375,0.393840713441892,0.402975273651834,0.40625,0.419231482968487,0.432545031147442,
0.4375,0.453291534406384,0.46965372312694,0.486483972624975,0.5,0.525241075301086,
0.550108715722743,0.5625,0.604742661631409,0.608688248585331,0.625,0.648190109594443,
0.670991047478233,0.6875,0.699954018433334,0.701311161737257,0.7142839829057,
0.71875,0.731440663021589,0.744672597024681,0.75,0.772077429720103,0.793633123646136,
0.803047698606025,0.8125,0.826877791282156,0.840780607640226,0.84375,0.851806340783934,
0.859375,0.86792311308578,0.875,0.89281879505764,0.90625,0.90974022716506,
0.930955439854382,0.9375,0.965695024798108,0.992721104392574,0.999188836559059,
0.999999999999998),.UNSPECIFIED.);
#4558=B_SPLINE_CURVE_WITH_KNOTS('',3,(#20836,#20837,#20838,#20839,#20840),
 .UNSPECIFIED.,.F.,.F.,(4,1,4),(0.,0.5,1.),.UNSPECIFIED.);
#4559=B_SPLINE_CURVE_WITH_KNOTS('',3,(#20872,#20873,#20874,#20875,#20876),
 .UNSPECIFIED.,.F.,.F.,(4,1,4),(0.,0.5,1.),.UNSPECIFIED.);
#4560=B_SPLINE_CURVE_WITH_KNOTS('',3,(#20878,#20879,#20880,#20881,#20882,
#20883,#20884,#20885,#20886,#20887,#20888,#20889,#20890,#20891,#20892,#20893,
#20894,#20895,#20896,#20897,#20898,#20899,#20900,#20901,#20902,#20903,#20904,
#20905,#20906,#20907,#20908,#20909,#20910,#20911,#20912,#20913,#20914,#20915,
#20916,#20917,#20918,#20919,#20920,#20921,#20922,#20923,#20924,#20925,#20926,
#20927,#20928,#20929,#20930,#20931,#20932,#20933,#20934,#20935,#20936,#20937,
#20938,#20939,#20940,#20941,#20942,#20943,#20944,#20945,#20946,#20947,#20948,
#20949,#20950,#20951,#20952,#20953,#20954,#20955,#20956,#20957,#20958,#20959,
#20960,#20961,#20962,#20963,#20964,#20965,#20966,#20967,#20968,#20969,#20970,
#20971,#20972,#20973,#20974,#20975,#20976,#20977,#20978,#20979,#20980,#20981,
#20982,#20983,#20984,#20985,#20986,#20987,#20988,#20989),.UNSPECIFIED.,
 .F.,.F.,(4,3,3,3,3,3,3,3,3,3,3,3,3,3,3,3,3,3,3,3,3,3,3,3,3,3,3,3,3,3,3,
3,3,3,3,3,3,4),(0.,0.0285563452947749,0.0587244826890377,0.0899019518399065,
0.122499178438535,0.125,0.148086002417611,0.173161841425754,0.1875,0.204527465802532,
0.221652052410823,0.237737868877121,0.25,0.267112127147499,0.28342894318993,
0.299377137758135,0.3125,0.336989646974372,0.362311651968385,0.375,0.40442896238099,
0.425107567278564,0.454409429838877,0.483283325854054,0.5,0.53125,0.561326541806047,
0.591244485583944,0.621108556700579,0.625,0.666818615723424,0.707548838056867,
0.744105233292746,0.781835911025732,0.849041143351438,0.915220605213,0.980016745187399,
0.999999999943897),.UNSPECIFIED.);
#4561=B_SPLINE_CURVE_WITH_KNOTS('',3,(#20990,#20991,#20992,#20993,#20994,
#20995,#20996,#20997,#20998,#20999,#21000,#21001,#21002,#21003,#21004,#21005,
#21006,#21007,#21008,#21009,#21010,#21011,#21012,#21013,#21014,#21015,#21016,
#21017,#21018,#21019,#21020,#21021,#21022,#21023,#21024,#21025,#21026,#21027,
#21028,#21029,#21030,#21031,#21032,#21033,#21034,#21035,#21036,#21037,#21038,
#21039,#21040,#21041,#21042,#21043,#21044,#21045,#21046,#21047,#21048,#21049,
#21050,#21051,#21052,#21053,#21054,#21055,#21056,#21057,#21058,#21059,#21060,
#21061,#21062,#21063,#21064,#21065,#21066,#21067,#21068,#21069,#21070,#21071,
#21072,#21073,#21074,#21075,#21076,#21077,#21078,#21079,#21080,#21081,#21082,
#21083,#21084,#21085,#21086,#21087,#21088,#21089,#21090,#21091,#21092,#21093,
#21094,#21095,#21096,#21097,#21098,#21099,#21100,#21101),.UNSPECIFIED.,
 .F.,.F.,(4,3,3,3,3,3,3,3,3,3,3,3,3,3,3,3,3,3,3,3,3,3,3,3,3,3,3,3,3,3,3,
3,3,3,3,3,3,4),(0.,0.0640580999770728,0.12973733605452,0.196362277162966,
0.244471110558544,0.266596857964686,0.292579943954122,0.333789971977061,
0.375,0.404370806537263,0.433835408182012,0.463471832431439,0.493569862672924,
0.5,0.528187773261199,0.556852683460899,0.575302905208438,0.604081546840034,
0.625,0.650195393562891,0.674607338417129,0.6875,0.70346340514434,0.719570423751933,
0.736690523458032,0.75,0.766200389410551,0.783129346522535,0.800153516011964,
0.8125,0.838034619213387,0.861383516792756,0.875,0.907311159133264,0.938566084787891,
0.969283042393945,0.998173387091414,1.),.UNSPECIFIED.);
#4562=B_SPLINE_CURVE_WITH_KNOTS('',3,(#21111,#21112,#21113,#21114,#21115),
 .UNSPECIFIED.,.F.,.F.,(4,1,4),(0.,0.5,1.),.UNSPECIFIED.);
#4563=B_SPLINE_CURVE_WITH_KNOTS('',3,(#21154,#21155,#21156,#21157,#21158),
 .UNSPECIFIED.,.F.,.F.,(4,1,4),(0.,0.5,1.),.UNSPECIFIED.);
#4564=B_SPLINE_CURVE_WITH_KNOTS('',3,(#21161,#21162,#21163,#21164,#21165,
#21166,#21167,#21168,#21169,#21170,#21171,#21172,#21173,#21174,#21175,#21176),
 .UNSPECIFIED.,.F.,.F.,(4,3,3,3,3,4),(2.98158753176563E-11,0.318480831820824,
0.42856803268137,0.5,0.820311652718721,0.999999994983669),.UNSPECIFIED.);
#4565=B_SPLINE_CURVE_WITH_KNOTS('',3,(#21200,#21201,#21202,#21203),
 .UNSPECIFIED.,.F.,.F.,(4,4),(0.,0.00913775679503262),.UNSPECIFIED.);
#4566=B_SPLINE_CURVE_WITH_KNOTS('',3,(#21270,#21271,#21272,#21273,#21274,
#21275,#21276,#21277,#21278,#21279,#21280,#21281,#21282,#21283,#21284,#21285,
#21286,#21287,#21288,#21289,#21290,#21291,#21292,#21293,#21294,#21295,#21296,
#21297,#21298,#21299,#21300,#21301,#21302,#21303,#21304,#21305,#21306,#21307,
#21308,#21309,#21310,#21311,#21312,#21313,#21314,#21315,#21316,#21317,#21318,
#21319,#21320,#21321,#21322,#21323,#21324),.UNSPECIFIED.,.F.,.F.,(4,3,3,
3,3,3,3,3,3,3,3,3,3,3,3,3,3,3,4),(3.88801098422698E-10,0.0918204141815988,
0.16446622432535,0.285714285714286,0.369938718465529,0.428571428571429,
0.500132316415764,0.571428571428571,0.621063402335707,0.677647063821791,
0.714285714285714,0.749801751039648,0.793502066082517,0.844095214862109,
0.857142857142857,0.896730569875841,0.941309592770509,0.995388455693668,
1.),.UNSPECIFIED.);
#4567=B_SPLINE_CURVE_WITH_KNOTS('',3,(#21326,#21327,#21328,#21329,#21330,
#21331,#21332,#21333,#21334,#21335),.UNSPECIFIED.,.F.,.F.,(4,3,3,4),(0.,
0.497003948181981,0.748501478213025,1.),.UNSPECIFIED.);
#4568=B_SPLINE_CURVE_WITH_KNOTS('',3,(#21338,#21339,#21340,#21341,#21342,
#21343,#21344,#21345,#21346,#21347,#21348,#21349,#21350,#21351,#21352,#21353,
#21354,#21355,#21356,#21357,#21358,#21359,#21360,#21361,#21362,#21363,#21364,
#21365,#21366,#21367,#21368,#21369,#21370,#21371),.UNSPECIFIED.,.F.,.F.,
(4,3,3,3,3,3,3,3,3,3,3,4),(0.,0.134667621898311,0.251651479184689,0.333333333333333,
0.426460201096014,0.503339075490605,0.607908914833682,0.666666666666667,
0.767399408930376,0.858691913857038,0.939786547211005,1.),.UNSPECIFIED.);
#4569=B_SPLINE_CURVE_WITH_KNOTS('',3,(#21453,#21454,#21455,#21456,#21457,
#21458,#21459,#21460,#21461,#21462,#21463,#21464,#21465,#21466,#21467,#21468,
#21469,#21470,#21471,#21472,#21473,#21474,#21475,#21476,#21477,#21478,#21479,
#21480,#21481,#21482,#21483,#21484,#21485,#21486,#21487,#21488,#21489,#21490,
#21491,#21492,#21493,#21494,#21495,#21496,#21497,#21498,#21499,#21500,#21501,
#21502,#21503,#21504,#21505,#21506,#21507),.UNSPECIFIED.,.F.,.F.,(4,3,3,
3,3,3,3,3,3,3,3,3,3,3,3,3,3,3,4),(6.30753947868313E-11,0.101365321636145,
0.168556871299005,0.285714285714286,0.367595751132877,0.428571428571429,
0.500132708841945,0.571428571428571,0.621026637272984,0.677503665591991,
0.714285714285714,0.749800666976806,0.793170473608086,0.843433747682298,
0.857142857142857,0.89649147501257,0.940850623952861,0.994423320637066,
1.),.UNSPECIFIED.);
#4570=B_SPLINE_CURVE_WITH_KNOTS('',3,(#21509,#21510,#21511,#21512,#21513,
#21514,#21515,#21516,#21517,#21518),.UNSPECIFIED.,.F.,.F.,(4,3,3,4),(0.,
0.497003820659038,0.748501430069274,1.),.UNSPECIFIED.);
#4571=B_SPLINE_CURVE_WITH_KNOTS('',3,(#21521,#21522,#21523,#21524,#21525,
#21526,#21527,#21528,#21529,#21530,#21531,#21532,#21533,#21534,#21535,#21536,
#21537,#21538,#21539,#21540,#21541,#21542,#21543,#21544,#21545,#21546,#21547,
#21548,#21549,#21550,#21551,#21552,#21553,#21554,#21555,#21556,#21557,#21558,
#21559,#21560),.UNSPECIFIED.,.F.,.F.,(4,3,3,3,3,3,3,3,3,3,3,3,3,4),(0.,
0.134739878593539,0.251649490335417,0.314570810621762,0.331616125067443,
0.349524307347104,0.443247703298697,0.503334771480798,0.608059381399025,
0.666666666666667,0.766766371876696,0.857571164140892,0.938611711336945,
1.),.UNSPECIFIED.);
#4572=B_SPLINE_CURVE_WITH_KNOTS('',3,(#21567,#21568,#21569,#21570,#21571,
#21572,#21573),.UNSPECIFIED.,.F.,.F.,(4,3,4),(0.,0.496994164307838,1.),
 .UNSPECIFIED.);
#4573=B_SPLINE_CURVE_WITH_KNOTS('',3,(#21587,#21588,#21589,#21590,#21591,
#21592,#21593,#21594,#21595,#21596,#21597,#21598,#21599,#21600,#21601,#21602,
#21603,#21604,#21605,#21606,#21607,#21608,#21609,#21610,#21611,#21612,#21613,
#21614,#21615,#21616,#21617,#21618,#21619,#21620,#21621,#21622,#21623,#21624,
#21625,#21626,#21627,#21628,#21629,#21630,#21631,#21632,#21633,#21634,#21635,
#21636,#21637,#21638,#21639,#21640,#21641,#21642,#21643,#21644,#21645,#21646,
#21647,#21648,#21649,#21650,#21651,#21652,#21653,#21654,#21655,#21656,#21657,
#21658,#21659,#21660,#21661,#21662,#21663,#21664,#21665,#21666,#21667,#21668,
#21669,#21670,#21671,#21672,#21673,#21674,#21675,#21676,#21677),
 .UNSPECIFIED.,.F.,.F.,(4,3,3,3,3,3,3,3,3,3,3,3,3,3,3,3,3,3,3,3,3,3,3,3,
3,3,3,3,3,3,4),(0.5,0.520092482115884,0.539174546383879,0.559145992527202,
0.571429033982231,0.580438003857807,0.604212141992737,0.63934613663106,
0.642857095172122,0.664302413747282,0.687418075834385,0.705983572713005,
0.714285707884672,0.725730331707066,0.744177467180111,0.764445366979151,
0.785714268152568,0.789792308823266,0.816068270220358,0.83591791982785,
0.853766213669357,0.857142853274139,0.87320411884061,0.893754273983476,
0.913097329761236,0.928571414853337,0.936713746659091,0.955741988035712,
0.973026147296455,0.988800609664217,1.),.UNSPECIFIED.);
#4574=B_SPLINE_CURVE_WITH_KNOTS('',3,(#21678,#21679,#21680,#21681,#21682,
#21683,#21684,#21685,#21686,#21687,#21688,#21689,#21690,#21691,#21692,#21693,
#21694,#21695,#21696,#21697,#21698,#21699,#21700,#21701,#21702,#21703,#21704,
#21705,#21706,#21707,#21708,#21709,#21710,#21711,#21712,#21713,#21714,#21715,
#21716,#21717,#21718,#21719,#21720,#21721,#21722,#21723,#21724,#21725,#21726,
#21727,#21728,#21729,#21730,#21731,#21732,#21733,#21734,#21735,#21736,#21737,
#21738,#21739,#21740,#21741,#21742,#21743,#21744,#21745,#21746,#21747,#21748,
#21749,#21750,#21751,#21752,#21753,#21754,#21755,#21756),.UNSPECIFIED.,
 .F.,.F.,(4,3,3,3,3,3,3,3,3,3,3,3,3,3,3,3,3,3,3,3,3,3,3,3,3,3,4),(0.0111921075400361,
0.0264673541794099,0.0424499356409565,0.0596026345894813,0.0787088673758042,
0.103597141898638,0.124792187153409,0.128372320529973,0.146760877458987,
0.163387136026761,0.179887386895024,0.197033433204259,0.215968843628993,
0.236726520594614,0.250001388576325,0.260587441529619,0.290514011338416,
0.312257051639016,0.3314624901509,0.350026797470391,0.369272839498593,0.389364156510239,
0.411101943036727,0.436469203248324,0.468234601624161,0.491946009174239,
0.5),.UNSPECIFIED.);
#4575=B_SPLINE_CURVE_WITH_KNOTS('',3,(#21759,#21760,#21761,#21762,#21763,
#21764,#21765,#21766,#21767,#21768,#21769,#21770,#21771,#21772,#21773,#21774,
#21775,#21776,#21777,#21778,#21779,#21780,#21781,#21782,#21783,#21784,#21785,
#21786,#21787,#21788,#21789,#21790,#21791,#21792,#21793,#21794,#21795,#21796,
#21797,#21798,#21799,#21800,#21801,#21802,#21803,#21804,#21805,#21806,#21807,
#21808,#21809,#21810,#21811,#21812,#21813,#21814,#21815,#21816,#21817,#21818,
#21819,#21820,#21821,#21822,#21823,#21824,#21825,#21826,#21827,#21828,#21829,
#21830,#21831,#21832,#21833,#21834,#21835,#21836,#21837,#21838,#21839,#21840,
#21841,#21842,#21843,#21844,#21845,#21846,#21847,#21848,#21849),
 .UNSPECIFIED.,.F.,.F.,(4,3,3,3,3,3,3,3,3,3,3,3,3,3,3,3,3,3,3,3,3,3,3,3,
3,3,3,3,3,3,4),(0.5,0.5229706916853,0.545286927373279,0.569542787810877,
0.571428578270122,0.598144921796489,0.636303053155579,0.642856817797929,
0.661819807718087,0.686234800861308,0.706221293534636,0.714286057881134,
0.728320963568603,0.747649381403904,0.769687359583627,0.78571350421503,
0.797077781047478,0.817887321627158,0.835862692399047,0.85252157601583,
0.8571429287243,0.869557720425656,0.885861114845565,0.904825040466098,0.926857533921688,
0.928571422818278,0.944003811706262,0.959514118255809,0.974162424775124,
0.987795285455336,0.988810731294439),.UNSPECIFIED.);
#4576=B_SPLINE_CURVE_WITH_KNOTS('',3,(#21851,#21852,#21853,#21854,#21855,
#21856,#21857,#21858,#21859,#21860,#21861,#21862,#21863,#21864,#21865,#21866,
#21867,#21868,#21869,#21870,#21871,#21872,#21873,#21874,#21875,#21876,#21877,
#21878,#21879,#21880,#21881,#21882,#21883,#21884,#21885,#21886,#21887,#21888,
#21889,#21890,#21891,#21892,#21893,#21894,#21895,#21896,#21897,#21898,#21899,
#21900,#21901,#21902,#21903,#21904,#21905,#21906,#21907,#21908,#21909,#21910,
#21911,#21912,#21913,#21914,#21915,#21916,#21917,#21918,#21919,#21920,#21921,
#21922,#21923),.UNSPECIFIED.,.F.,.F.,(4,3,3,3,3,3,3,3,3,3,3,3,3,3,3,3,3,
3,3,3,3,3,3,3,4),(0.,0.0174840934954571,0.0360254511092363,0.0561545887126358,
0.0792144922163311,0.108091731276013,0.124970144531186,0.132585998071262,
0.152434915945689,0.174157733699083,0.195673533011373,0.219686786452727,
0.249182776545768,0.249993048457861,0.280534929477547,0.303510630138684,
0.325164234786097,0.347919910113639,0.372333219113472,0.375012405181579,
0.39950455413142,0.438906089221835,0.469453044610917,0.49435520964175,0.499999999953544),
 .UNSPECIFIED.);
#4577=B_SPLINE_CURVE_WITH_KNOTS('',3,(#21991,#21992,#21993,#21994,#21995,
#21996,#21997,#21998,#21999,#22000,#22001,#22002,#22003,#22004,#22005,#22006,
#22007,#22008),.UNSPECIFIED.,.F.,.F.,(4,2,2,2,2,2,2,2,4),(4.38552703595117E-6,
0.0437377325864986,0.0878604345468199,0.176097509597498,0.352347530273406,
0.702718754455331,1.38876497448283,2.05095424684158,2.70823477331594),
 .UNSPECIFIED.);
#4578=B_SPLINE_CURVE_WITH_KNOTS('',3,(#22012,#22013,#22014,#22015,#22016,
#22017,#22018,#22019,#22020,#22021,#22022,#22023,#22024,#22025,#22026,#22027,
#22028,#22029,#22030,#22031,#22032,#22033,#22034,#22035,#22036,#22037,#22038,
#22039,#22040,#22041,#22042,#22043,#22044,#22045,#22046,#22047,#22048,#22049,
#22050,#22051,#22052,#22053,#22054,#22055,#22056,#22057,#22058,#22059,#22060,
#22061,#22062,#22063,#22064,#22065,#22066,#22067,#22068,#22069,#22070,#22071,
#22072,#22073,#22074,#22075,#22076,#22077,#22078,#22079,#22080,#22081,#22082,
#22083,#22084,#22085,#22086,#22087,#22088,#22089,#22090,#22091,#22092,#22093,
#22094,#22095,#22096,#22097,#22098,#22099,#22100,#22101,#22102,#22103,#22104,
#22105,#22106,#22107,#22108,#22109,#22110,#22111,#22112,#22113,#22114,#22115,
#22116,#22117),.UNSPECIFIED.,.F.,.F.,(4,3,3,3,3,3,3,3,3,3,3,3,3,3,3,3,3,
3,3,3,3,3,3,3,3,3,3,3,3,3,3,3,3,3,3,4),(2.77216657214863E-8,0.00700797234905248,
0.0816120434170171,0.125,0.165370029833635,0.204154365033029,0.244263856574144,
0.25,0.296669528127354,0.302705664174657,0.348321827056945,0.375,0.401295915794153,
0.433183128434686,0.466521031697018,0.49985893495935,0.5,0.557903950321587,
0.598438233516612,0.625,0.661387298869527,0.698142484844101,0.734702987141347,
0.75,0.776193469488184,0.795587342824627,0.82204055467788,0.844887139651126,
0.871011278497404,0.875,0.90191935369594,0.928824275134278,0.955612044631136,
0.982106193186031,0.992709249999548,0.999999999999994),.UNSPECIFIED.);
#4579=B_SPLINE_CURVE_WITH_KNOTS('',3,(#22121,#22122,#22123,#22124,#22125,
#22126,#22127,#22128,#22129,#22130,#22131,#22132,#22133,#22134,#22135,#22136),
 .UNSPECIFIED.,.F.,.F.,(4,2,2,2,2,2,2,4),(-1.55610915337267,-1.33086413681062,
-1.09917569818662,-0.770092304477629,-0.406703713019852,-0.20635190222013,
-0.122402179086305,-2.5562019168035E-9),.UNSPECIFIED.);
#4580=B_SPLINE_CURVE_WITH_KNOTS('',3,(#22137,#22138,#22139,#22140,#22141,
#22142,#22143,#22144),.UNSPECIFIED.,.F.,.F.,(4,2,2,4),(6.77201704714421E-5,
0.000741543104721708,0.00167386047160395,0.00328924633648685),
 .UNSPECIFIED.);
#4581=B_SPLINE_CURVE_WITH_KNOTS('',3,(#22223,#22224,#22225,#22226,#22227,
#22228,#22229,#22230,#22231,#22232),.UNSPECIFIED.,.F.,.F.,(4,2,2,2,4),(0.000356897517421662,
0.864656625165064,1.72235272051877,2.58587022128493,3.56088185569009),
 .UNSPECIFIED.);
#4582=B_SPLINE_CURVE_WITH_KNOTS('',3,(#22234,#22235,#22236,#22237,#22238,
#22239,#22240,#22241),.UNSPECIFIED.,.F.,.F.,(4,2,2,4),(0.000354924071710644,
0.00192588828198874,0.00301984234772518,0.00346930312855839),
 .UNSPECIFIED.);
#4583=B_SPLINE_CURVE_WITH_KNOTS('',3,(#22242,#22243,#22244,#22245,#22246,
#22247,#22248,#22249,#22250,#22251,#22252,#22253,#22254,#22255),
 .UNSPECIFIED.,.F.,.F.,(4,2,2,2,2,2,4),(-2.6488027497305,-2.41281103659909,
-2.07312485188326,-1.59092335980205,-0.993103494682954,-0.496648561846396,
-0.000472961941704166),.UNSPECIFIED.);
#4584=B_SPLINE_CURVE_WITH_KNOTS('',3,(#22257,#22258,#22259,#22260,#22261,
#22262,#22263,#22264,#22265,#22266,#22267,#22268,#22269,#22270,#22271,#22272,
#22273,#22274,#22275,#22276,#22277,#22278,#22279,#22280,#22281,#22282,#22283,
#22284,#22285,#22286,#22287,#22288,#22289,#22290,#22291,#22292,#22293,#22294,
#22295,#22296,#22297,#22298,#22299,#22300,#22301,#22302,#22303,#22304,#22305,
#22306,#22307,#22308,#22309,#22310,#22311,#22312,#22313,#22314,#22315,#22316,
#22317,#22318,#22319,#22320,#22321,#22322,#22323),.UNSPECIFIED.,.F.,.F.,
(4,3,3,3,3,3,3,3,3,3,3,3,3,3,3,3,3,3,3,3,3,3,4),(0.,0.0594221593429255,
0.117996120869444,0.17543866590243,0.199710729099379,0.25,0.305423141631845,
0.362147159389654,0.419400029119915,0.476827540899891,0.5,0.566103934825291,
0.598105313598116,0.665393026723291,0.734213366418853,0.75,0.796101846559869,
0.798587531560318,0.844408547656744,0.890287854427279,0.936013409159046,
0.981264225240724,1.),.UNSPECIFIED.);
#4585=B_SPLINE_CURVE_WITH_KNOTS('',3,(#22324,#22325,#22326,#22327,#22328,
#22329,#22330,#22331,#22332,#22333,#22334,#22335,#22336,#22337,#22338,#22339,
#22340,#22341,#22342,#22343,#22344,#22345,#22346,#22347,#22348,#22349,#22350,
#22351,#22352,#22353,#22354,#22355,#22356,#22357,#22358,#22359,#22360,#22361,
#22362,#22363,#22364,#22365,#22366,#22367,#22368,#22369,#22370,#22371,#22372,
#22373,#22374,#22375,#22376,#22377,#22378,#22379,#22380,#22381,#22382,#22383,
#22384,#22385,#22386,#22387,#22388,#22389,#22390),.UNSPECIFIED.,.F.,.F.,
(4,3,3,3,3,3,3,3,3,3,3,3,3,3,3,3,3,3,3,3,3,3,4),(3.63902048048213E-11,2.25228167313903E-5,
0.0633146771885113,0.126171225810304,0.188240184375736,0.25,0.302941491829328,
0.355476732555382,0.398163919927467,0.450599514455769,0.5,0.568672203064219,
0.598449280208953,0.666784744903588,0.731868911099793,0.75,0.79203198041192,
0.798960545355713,0.840996715948387,0.882876507884516,0.924464284944599,
0.965375606456728,0.999999857315868),.UNSPECIFIED.);
#4586=B_SPLINE_CURVE_WITH_KNOTS('',3,(#22400,#22401,#22402,#22403,#22404),
 .UNSPECIFIED.,.F.,.F.,(4,1,4),(0.,0.0561570770943636,0.112314154188727),
 .UNSPECIFIED.);
#4587=B_SPLINE_CURVE_WITH_KNOTS('',3,(#22406,#22407,#22408,#22409,#22410),
 .UNSPECIFIED.,.F.,.F.,(4,1,4),(9.82057129081857E-12,0.0809029588062504,
0.16180591760268),.UNSPECIFIED.);
#4588=B_SPLINE_CURVE_WITH_KNOTS('',3,(#22419,#22420,#22421,#22422,#22423),
 .UNSPECIFIED.,.F.,.F.,(4,1,4),(1.76475460956039E-15,0.0809029587725945,
0.161805917545187),.UNSPECIFIED.);
#4589=B_SPLINE_CURVE_WITH_KNOTS('',3,(#22424,#22425,#22426,#22427,#22428),
 .UNSPECIFIED.,.F.,.F.,(4,1,4),(-0.112314155731004,-0.056157077865502,0.),
 .UNSPECIFIED.);
#4590=B_SPLINE_CURVE_WITH_KNOTS('',3,(#22434,#22435,#22436,#22437,#22438,
#22439,#22440,#22441,#22442,#22443,#22444,#22445,#22446,#22447,#22448,#22449,
#22450,#22451,#22452,#22453,#22454,#22455,#22456,#22457,#22458,#22459,#22460,
#22461,#22462,#22463,#22464,#22465,#22466,#22467,#22468,#22469,#22470,#22471,
#22472,#22473),.UNSPECIFIED.,.F.,.F.,(4,3,3,3,3,3,3,3,3,3,3,3,3,4),(0.,
0.0850938257607392,0.177355924287758,0.266044424606055,0.349930411101897,
0.426764374187945,0.5,0.585815635043057,0.665263119890361,0.740666650785828,
0.8125490652712,0.883316847895665,0.953563377585639,0.999999998910195),
 .UNSPECIFIED.);
#4591=B_SPLINE_CURVE_WITH_KNOTS('',3,(#22475,#22476,#22477,#22478,#22479,
#22480,#22481,#22482,#22483,#22484,#22485,#22486,#22487,#22488,#22489,#22490,
#22491,#22492,#22493,#22494,#22495,#22496,#22497,#22498,#22499,#22500,#22501,
#22502,#22503,#22504,#22505,#22506,#22507,#22508,#22509,#22510,#22511,#22512,
#22513,#22514,#22515,#22516,#22517,#22518,#22519,#22520,#22521,#22522,#22523,
#22524,#22525,#22526,#22527,#22528,#22529,#22530,#22531,#22532,#22533,#22534,
#22535,#22536,#22537,#22538,#22539,#22540,#22541,#22542,#22543,#22544,#22545,
#22546,#22547,#22548,#22549,#22550,#22551,#22552,#22553,#22554,#22555,#22556,
#22557,#22558,#22559,#22560,#22561,#22562,#22563,#22564,#22565),
 .UNSPECIFIED.,.F.,.F.,(4,3,3,3,3,3,3,3,3,3,3,3,3,3,3,3,3,3,3,3,3,3,3,3,
3,3,3,3,3,3,4),(5.36154145431789E-8,0.0449949470870602,0.0901649723106573,
0.13596550844084,0.142021843707928,0.189807094531779,0.240378567245189,
0.25,0.285341924111026,0.287664156863037,0.324090359320801,0.361042588632768,
0.375,0.406415902248855,0.43847574557391,0.472858638239873,0.5,0.531154434419632,
0.564172337855349,0.58000260436445,0.613634962493227,0.625,0.658797225305074,
0.69290211441356,0.728583058244867,0.75,0.797199236327656,0.849865402709616,
0.903929619815035,0.955212416831973,1.),.UNSPECIFIED.);
#4592=B_SPLINE_CURVE_WITH_KNOTS('',3,(#22568,#22569,#22570,#22571,#22572),
 .UNSPECIFIED.,.F.,.F.,(4,1,4),(0.,0.5,1.),.UNSPECIFIED.);
#4593=B_SPLINE_CURVE_WITH_KNOTS('',3,(#22575,#22576,#22577,#22578,#22579,
#22580,#22581,#22582,#22583,#22584,#22585,#22586,#22587,#22588,#22589,#22590,
#22591,#22592,#22593,#22594,#22595,#22596,#22597,#22598,#22599,#22600,#22601,
#22602,#22603,#22604,#22605,#22606,#22607,#22608,#22609,#22610,#22611,#22612,
#22613,#22614,#22615,#22616,#22617,#22618,#22619,#22620,#22621,#22622,#22623,
#22624,#22625,#22626),.UNSPECIFIED.,.F.,.F.,(4,3,3,3,3,3,3,3,3,3,3,3,3,
3,3,3,3,4),(0.,0.0658685647089281,0.129902862025649,0.190957751787471,0.25,
0.295978246595851,0.341374379523242,0.3863950160495,0.431368319839074,0.476589727168519,
0.5,0.568233260599974,0.638892217310673,0.711799124926859,0.787186012263256,
0.862859644731581,0.937299742449325,1.),.UNSPECIFIED.);
#4594=B_SPLINE_CURVE_WITH_KNOTS('',3,(#22780,#22781,#22782,#22783,#22784,
#22785,#22786,#22787,#22788,#22789,#22790,#22791,#22792,#22793,#22794,#22795,
#22796,#22797,#22798,#22799,#22800,#22801,#22802,#22803,#22804,#22805,#22806,
#22807,#22808,#22809,#22810,#22811,#22812,#22813,#22814,#22815,#22816,#22817,
#22818,#22819,#22820,#22821,#22822,#22823,#22824,#22825,#22826,#22827,#22828,
#22829,#22830,#22831,#22832,#22833,#22834,#22835,#22836,#22837),
 .UNSPECIFIED.,.F.,.F.,(4,3,3,3,3,3,3,3,3,3,3,3,3,3,3,3,3,3,3,4),(0.,0.0604034126031064,
0.121131713417963,0.18166322472897,0.243156134333892,0.256860347265498,
0.342247605207078,0.427634863148658,0.468015869800871,0.499217744222713,
0.513886754640775,0.593413956711824,0.674658105317451,0.713675808327799,
0.740539817614248,0.759940412691056,0.822076897901006,0.884118562281459,
0.945270441396745,1.),.UNSPECIFIED.);
#4595=B_SPLINE_CURVE_WITH_KNOTS('',3,(#22839,#22840,#22841,#22842,#22843,
#22844,#22845),.UNSPECIFIED.,.F.,.F.,(4,1,1,1,4),(0.,0.25,0.5,0.75,1.),
 .UNSPECIFIED.);
#4596=B_SPLINE_CURVE_WITH_KNOTS('',3,(#22847,#22848,#22849,#22850,#22851,
#22852,#22853,#22854,#22855,#22856,#22857,#22858,#22859,#22860,#22861,#22862,
#22863,#22864,#22865,#22866,#22867,#22868,#22869,#22870,#22871,#22872,#22873,
#22874,#22875,#22876,#22877,#22878,#22879,#22880,#22881,#22882,#22883,#22884,
#22885,#22886,#22887,#22888,#22889),.UNSPECIFIED.,.F.,.F.,(4,3,3,3,3,3,
3,3,3,3,3,3,3,3,4),(1.71517255007165E-6,0.0130062341092902,0.170254370145169,
0.282568052362035,0.338724893470467,0.37173391081744,0.392983287851696,
0.3948817345789,0.496013832537524,0.585382862847774,0.686528515488609,0.787153827581485,
0.886807486787808,0.966970556732888,1.),.UNSPECIFIED.);
#4597=B_SPLINE_CURVE_WITH_KNOTS('',3,(#23024,#23025,#23026,#23027,#23028,
#23029,#23030,#23031),.UNSPECIFIED.,.F.,.F.,(4,1,1,1,1,4),(2.56663484004641E-6,
0.125002233156287,0.250001899677734,0.500001232720627,0.75000056576352,
0.999999828689292),.UNSPECIFIED.);
#4598=B_SPLINE_CURVE_WITH_KNOTS('',3,(#23033,#23034,#23035,#23036,#23037,
#23038,#23039,#23040,#23041,#23042,#23043,#23044,#23045,#23046,#23047,#23048,
#23049,#23050,#23051,#23052,#23053,#23054,#23055,#23056,#23057,#23058,#23059,
#23060,#23061,#23062,#23063,#23064,#23065,#23066,#23067,#23068,#23069,#23070,
#23071,#23072,#23073,#23074,#23075,#23076,#23077,#23078,#23079,#23080,#23081,
#23082,#23083,#23084,#23085,#23086,#23087,#23088,#23089,#23090,#23091,#23092,
#23093,#23094,#23095,#23096,#23097,#23098,#23099,#23100,#23101,#23102,#23103,
#23104,#23105,#23106,#23107,#23108,#23109,#23110,#23111,#23112,#23113,#23114,
#23115,#23116,#23117,#23118,#23119,#23120,#23121,#23122,#23123,#23124,#23125,
#23126,#23127,#23128,#23129,#23130,#23131,#23132,#23133,#23134,#23135,#23136,
#23137,#23138,#23139,#23140,#23141,#23142,#23143,#23144,#23145,#23146,#23147,
#23148,#23149,#23150,#23151,#23152,#23153,#23154,#23155,#23156,#23157,#23158,
#23159,#23160,#23161,#23162,#23163,#23164,#23165,#23166,#23167,#23168,#23169,
#23170,#23171,#23172,#23173,#23174,#23175,#23176,#23177,#23178,#23179,#23180,
#23181,#23182,#23183,#23184,#23185,#23186,#23187,#23188,#23189,#23190,#23191,
#23192,#23193,#23194,#23195,#23196,#23197,#23198,#23199,#23200,#23201,#23202,
#23203,#23204,#23205,#23206,#23207,#23208,#23209,#23210,#23211,#23212,#23213,
#23214,#23215,#23216,#23217,#23218,#23219,#23220,#23221,#23222,#23223,#23224,
#23225,#23226,#23227,#23228,#23229,#23230,#23231,#23232,#23233,#23234,#23235,
#23236,#23237,#23238,#23239,#23240,#23241,#23242,#23243,#23244,#23245,#23246,
#23247,#23248,#23249,#23250,#23251,#23252,#23253,#23254,#23255,#23256,#23257,
#23258,#23259,#23260,#23261,#23262,#23263,#23264,#23265,#23266,#23267,#23268,
#23269,#23270,#23271,#23272,#23273,#23274,#23275,#23276,#23277,#23278,#23279,
#23280,#23281,#23282,#23283,#23284,#23285,#23286,#23287,#23288,#23289,#23290,
#23291,#23292,#23293,#23294,#23295,#23296,#23297,#23298,#23299,#23300,#23301,
#23302,#23303,#23304,#23305,#23306,#23307,#23308,#23309,#23310,#23311,#23312,
#23313,#23314,#23315,#23316,#23317,#23318,#23319,#23320,#23321,#23322,#23323,
#23324,#23325,#23326,#23327,#23328,#23329,#23330,#23331,#23332,#23333,#23334,
#23335,#23336,#23337,#23338,#23339,#23340,#23341,#23342,#23343,#23344,#23345),
 .UNSPECIFIED.,.F.,.F.,(4,3,3,3,3,3,3,3,3,3,3,3,3,3,3,3,3,3,3,3,3,3,3,3,
3,3,3,3,3,3,3,3,3,3,3,3,3,3,3,3,3,3,3,3,3,3,3,3,3,3,3,3,3,3,3,3,3,3,3,3,
3,3,3,3,3,3,3,3,3,3,3,3,3,3,3,3,3,3,3,3,3,3,3,3,3,3,3,3,3,3,3,3,3,3,3,3,
3,3,3,3,3,3,3,3,4),(1.76469316693007E-14,0.006865383049922,0.011609113774343,
0.015625,0.0165991390276023,0.0230332001239444,0.0294133233808459,0.03125,
0.0377966681731069,0.0443622847935373,0.046875,0.0525828727751217,0.0546875,
0.0600691641429055,0.0625,0.0651844451256954,0.06640625,0.068359375,0.0703125,
0.0718958872675833,0.072265625,0.0736804623286539,0.07421875,0.0768807894356838,
0.078125,0.0828559958933853,0.0859375,0.0928407135725418,0.09375,0.104615598837756,
0.109375,0.123350156449136,0.125,0.132912813173459,0.140906999171825,0.148894668430195,
0.15625,0.168388527009413,0.180194702933318,0.1875,0.202420820433108,0.208088409318011,
0.21875,0.23538511338703,0.25,0.260001790974858,0.265625,0.27117194581231,
0.2734375,0.27734375,0.28125,0.283452264364198,0.28515625,0.287514253134798,
0.2890625,0.294708388336963,0.296875,0.306981051182084,0.3125,0.331923672082747,
0.34375,0.363131156427957,0.375,0.392348776360369,0.409254178180606,0.414898366668689,
0.432242307059178,0.4375,0.449712114925661,0.461805525548966,0.46875,0.477161975583313,
0.485493409655428,0.493645198155656,0.5,0.505977667430484,0.511919545446475,
0.515625,0.524105091747034,0.53125,0.546875,0.5625,0.580164343155078,0.599885628375346,
0.620005930067101,0.625,0.646101895184083,0.667449659425663,0.69089455512774,
0.712942710275605,0.735228307617812,0.748334012338276,0.757074612397327,
0.761229242233971,0.783528995852351,0.806170611509198,0.829173088313675,
0.852750325000848,0.874163441066557,0.889205495907866,0.913753955175979,
0.938971609265071,0.964598263798891,0.990848059620842,1.),.UNSPECIFIED.);
#4599=B_SPLINE_CURVE_WITH_KNOTS('',3,(#23346,#23347,#23348,#23349,#23350,
#23351,#23352,#23353,#23354,#23355,#23356,#23357,#23358,#23359,#23360,#23361,
#23362,#23363,#23364,#23365,#23366,#23367,#23368,#23369,#23370,#23371,#23372,
#23373,#23374,#23375,#23376,#23377,#23378,#23379,#23380,#23381,#23382,#23383,
#23384,#23385,#23386,#23387,#23388,#23389,#23390,#23391),.UNSPECIFIED.,
 .F.,.F.,(4,3,3,3,3,3,3,3,3,3,3,3,3,3,3,4),(6.1728034572769E-11,0.075165907468547,
0.151413082725622,0.228785098961171,0.307921728969511,0.388126447492986,
0.469957625099868,0.5,0.584657915863653,0.670697179177869,0.758867383921418,
0.848365848284523,0.939784932409529,0.95142032632107,0.980030048166479,
1.),.UNSPECIFIED.);
#4600=B_SPLINE_CURVE_WITH_KNOTS('',3,(#23525,#23526,#23527,#23528),
 .UNSPECIFIED.,.F.,.F.,(4,4),(1.21393104242082E-6,0.207679115837184),
 .UNSPECIFIED.);
#4601=B_SPLINE_CURVE_WITH_KNOTS('',3,(#23530,#23531,#23532,#23533,#23534,
#23535,#23536,#23537,#23538,#23539,#23540,#23541,#23542),.UNSPECIFIED.,
 .F.,.F.,(4,3,3,3,4),(0.207679115837184,0.475178417105748,0.737587808168293,
0.981736592455952,0.999997199230838),.UNSPECIFIED.);
#4602=B_SPLINE_CURVE_WITH_KNOTS('',3,(#23543,#23544,#23545,#23546,#23547,
#23548,#23549,#23550,#23551,#23552,#23553,#23554,#23555,#23556,#23557,#23558,
#23559,#23560,#23561,#23562,#23563,#23564,#23565,#23566,#23567,#23568,#23569,
#23570,#23571,#23572,#23573,#23574,#23575,#23576),.UNSPECIFIED.,.F.,.F.,
(4,3,3,3,3,3,3,3,3,3,3,4),(0.,0.108640367589986,0.216623052933675,0.323233315604873,
0.358989969628768,0.467943079880847,0.5,0.599281027544431,0.700126002732463,
0.801236596857684,0.901703857559724,0.99999999059269),.UNSPECIFIED.);
#4603=B_SPLINE_CURVE_WITH_KNOTS('',3,(#23608,#23609,#23610,#23611,#23612,
#23613,#23614,#23615,#23616,#23617,#23618,#23619,#23620,#23621,#23622,#23623),
 .UNSPECIFIED.,.F.,.F.,(4,3,3,3,3,4),(0.,0.205219937404618,0.427055652806859,
0.649775003820693,0.85858873281681,1.),.UNSPECIFIED.);
#4604=B_SPLINE_CURVE_WITH_KNOTS('',3,(#23625,#23626,#23627,#23628,#23629,
#23630,#23631,#23632,#23633,#23634,#23635,#23636,#23637,#23638,#23639,#23640,
#23641,#23642,#23643,#23644,#23645,#23646,#23647,#23648,#23649,#23650,#23651,
#23652,#23653,#23654,#23655,#23656,#23657,#23658),.UNSPECIFIED.,.F.,.F.,
(4,3,3,3,3,3,3,3,3,3,3,4),(3.95987309064802E-11,0.121246835437639,0.253954725457755,
0.389090518462783,0.428552737847408,0.5,0.64046136439974,0.714295174771229,
0.75,0.841375267004841,0.933462324091106,1.),.UNSPECIFIED.);
#4605=B_SPLINE_CURVE_WITH_KNOTS('',3,(#23705,#23706,#23707,#23708,#23709,
#23710,#23711,#23712,#23713,#23714,#23715,#23716,#23717,#23718,#23719,#23720),
 .UNSPECIFIED.,.F.,.F.,(4,3,3,3,3,4),(1.8274244722615E-6,0.0154462354802323,
0.369508787994016,0.469179182796268,0.696045656454308,0.947114029846497),
 .UNSPECIFIED.);
#4606=B_SPLINE_CURVE_WITH_KNOTS('',3,(#23762,#23763,#23764,#23765,#23766,
#23767,#23768,#23769,#23770,#23771,#23772,#23773,#23774,#23775,#23776,#23777,
#23778,#23779,#23780,#23781,#23782,#23783,#23784,#23785,#23786,#23787,#23788,
#23789,#23790,#23791,#23792,#23793,#23794,#23795,#23796,#23797,#23798,#23799,
#23800,#23801,#23802,#23803,#23804,#23805,#23806,#23807,#23808,#23809,#23810,
#23811,#23812,#23813,#23814,#23815,#23816),.UNSPECIFIED.,.F.,.F.,(4,3,3,
3,3,3,3,3,3,3,3,3,3,3,3,3,3,3,4),(1.54298765101802E-11,0.0741368549968222,
0.147957859677495,0.166538391378985,0.240707667050476,0.25,0.32878609786754,
0.408715793634324,0.489675149043947,0.497227411236171,0.5,0.617588209823106,
0.662602504992496,0.75,0.827164511951168,0.903818961240129,0.979279490528545,
0.99331926318273,1.),.UNSPECIFIED.);
#4607=B_SPLINE_CURVE_WITH_KNOTS('',3,(#23842,#23843,#23844,#23845,#23846,
#23847,#23848),.UNSPECIFIED.,.F.,.F.,(4,3,4),(0.,0.956929571413153,1.),
 .UNSPECIFIED.);
#4608=B_SPLINE_CURVE_WITH_KNOTS('',3,(#23850,#23851,#23852,#23853,#23854,
#23855,#23856,#23857,#23858,#23859,#23860,#23861,#23862,#23863,#23864,#23865,
#23866,#23867,#23868,#23869,#23870,#23871),.UNSPECIFIED.,.F.,.F.,(4,3,3,
3,3,3,3,4),(4.96179436349366E-7,0.14864787734975,0.305968524364221,0.479476329552985,
0.644525520841946,0.802251202633433,0.948871479731742,0.999999745119276),
 .UNSPECIFIED.);
#4609=B_SPLINE_CURVE_WITH_KNOTS('',3,(#23900,#23901,#23902,#23903,#23904,
#23905,#23906,#23907,#23908,#23909,#23910,#23911,#23912,#23913,#23914,#23915,
#23916,#23917,#23918,#23919,#23920,#23921,#23922,#23923,#23924,#23925,#23926,
#23927),.UNSPECIFIED.,.F.,.F.,(4,3,3,3,3,3,3,3,3,4),(1.67806700377112E-13,
0.146169747085761,0.292246024114256,0.429741672249371,0.496977644310635,
0.5,0.639603085373147,0.784806435106521,0.929107451391001,0.999999088156523),
 .UNSPECIFIED.);
#4610=B_SPLINE_CURVE_WITH_KNOTS('',3,(#23928,#23929,#23930,#23931,#23932,
#23933,#23934,#23935,#23936,#23937,#23938,#23939,#23940,#23941,#23942,#23943,
#23944,#23945,#23946,#23947,#23948,#23949,#23950,#23951,#23952,#23953,#23954,
#23955,#23956,#23957,#23958,#23959,#23960,#23961),.UNSPECIFIED.,.F.,.F.,
(4,3,3,3,3,3,3,3,3,3,3,4),(5.68545075492776E-6,0.0996207130128548,0.201111048190332,
0.302263201147131,0.401375239099063,0.497507011565521,0.590172839225832,
0.679211000882343,0.762738185580774,0.843391420498228,0.921695710249114,
1.),.UNSPECIFIED.);
#4611=B_SPLINE_CURVE_WITH_KNOTS('',3,(#23986,#23987,#23988,#23989),
 .UNSPECIFIED.,.F.,.F.,(4,4),(0.,1.),.UNSPECIFIED.);
#4612=B_SPLINE_CURVE_WITH_KNOTS('',3,(#24307,#24308,#24309,#24310,#24311,
#24312,#24313,#24314,#24315,#24316,#24317,#24318,#24319,#24320,#24321,#24322,
#24323,#24324,#24325,#24326,#24327,#24328,#24329,#24330,#24331,#24332,#24333,
#24334,#24335,#24336,#24337,#24338,#24339,#24340,#24341,#24342,#24343,#24344,
#24345,#24346,#24347,#24348,#24349,#24350,#24351,#24352,#24353,#24354,#24355,
#24356,#24357,#24358,#24359,#24360,#24361,#24362,#24363,#24364,#24365,#24366,
#24367,#24368,#24369,#24370,#24371,#24372,#24373,#24374,#24375,#24376,#24377,
#24378,#24379,#24380,#24381,#24382,#24383,#24384,#24385,#24386,#24387,#24388,
#24389,#24390,#24391,#24392,#24393,#24394,#24395,#24396,#24397,#24398,#24399,
#24400,#24401,#24402,#24403,#24404,#24405,#24406,#24407,#24408,#24409,#24410,
#24411,#24412,#24413,#24414,#24415,#24416,#24417,#24418,#24419,#24420,#24421,
#24422,#24423,#24424,#24425,#24426,#24427,#24428,#24429,#24430,#24431,#24432,
#24433,#24434,#24435,#24436,#24437,#24438,#24439,#24440,#24441,#24442,#24443,
#24444,#24445,#24446,#24447,#24448,#24449,#24450,#24451,#24452,#24453,#24454,
#24455,#24456,#24457,#24458,#24459,#24460,#24461,#24462,#24463,#24464,#24465,
#24466,#24467,#24468,#24469,#24470,#24471,#24472,#24473,#24474,#24475,#24476,
#24477,#24478,#24479,#24480,#24481,#24482,#24483,#24484,#24485,#24486,#24487,
#24488,#24489,#24490,#24491,#24492,#24493,#24494,#24495,#24496,#24497,#24498,
#24499,#24500,#24501,#24502,#24503,#24504,#24505,#24506,#24507,#24508,#24509,
#24510,#24511,#24512,#24513,#24514,#24515,#24516,#24517,#24518,#24519,#24520,
#24521,#24522,#24523,#24524,#24525,#24526,#24527,#24528,#24529,#24530,#24531,
#24532,#24533,#24534,#24535,#24536,#24537,#24538,#24539,#24540,#24541,#24542,
#24543,#24544,#24545,#24546,#24547,#24548,#24549,#24550,#24551,#24552,#24553,
#24554,#24555,#24556,#24557,#24558,#24559,#24560,#24561,#24562,#24563,#24564,
#24565,#24566,#24567,#24568,#24569,#24570,#24571,#24572,#24573,#24574,#24575,
#24576,#24577,#24578,#24579,#24580,#24581,#24582,#24583,#24584,#24585,#24586,
#24587,#24588,#24589,#24590,#24591,#24592,#24593,#24594,#24595,#24596,#24597,
#24598,#24599,#24600,#24601,#24602,#24603,#24604,#24605,#24606,#24607,#24608,
#24609,#24610,#24611,#24612,#24613,#24614,#24615,#24616,#24617,#24618,#24619,
#24620,#24621,#24622,#24623,#24624,#24625,#24626,#24627,#24628,#24629,#24630,
#24631,#24632,#24633,#24634,#24635,#24636,#24637,#24638,#24639,#24640,#24641,
#24642,#24643,#24644,#24645,#24646,#24647,#24648,#24649,#24650,#24651,#24652,
#24653,#24654,#24655,#24656,#24657,#24658,#24659,#24660,#24661,#24662,#24663,
#24664,#24665,#24666,#24667,#24668,#24669,#24670,#24671,#24672,#24673,#24674,
#24675,#24676,#24677,#24678,#24679,#24680,#24681,#24682,#24683,#24684,#24685,
#24686,#24687,#24688,#24689,#24690,#24691,#24692,#24693,#24694,#24695,#24696,
#24697,#24698,#24699,#24700,#24701,#24702,#24703,#24704,#24705,#24706,#24707,
#24708,#24709,#24710,#24711,#24712,#24713,#24714,#24715,#24716,#24717,#24718,
#24719,#24720,#24721,#24722,#24723,#24724,#24725,#24726,#24727,#24728,#24729,
#24730,#24731,#24732,#24733,#24734,#24735,#24736,#24737,#24738,#24739,#24740,
#24741,#24742,#24743,#24744,#24745,#24746,#24747,#24748,#24749,#24750,#24751,
#24752,#24753,#24754,#24755,#24756,#24757,#24758,#24759,#24760,#24761,#24762,
#24763,#24764,#24765,#24766,#24767,#24768,#24769,#24770,#24771,#24772,#24773,
#24774,#24775,#24776,#24777,#24778,#24779,#24780,#24781,#24782,#24783,#24784,
#24785,#24786,#24787,#24788,#24789,#24790,#24791,#24792,#24793,#24794,#24795,
#24796,#24797,#24798,#24799,#24800,#24801,#24802,#24803,#24804,#24805,#24806,
#24807,#24808,#24809,#24810,#24811,#24812,#24813,#24814,#24815,#24816,#24817,
#24818,#24819,#24820,#24821,#24822,#24823,#24824,#24825,#24826,#24827,#24828,
#24829,#24830,#24831,#24832,#24833,#24834,#24835,#24836,#24837,#24838,#24839,
#24840,#24841,#24842,#24843,#24844,#24845,#24846,#24847,#24848,#24849,#24850,
#24851,#24852,#24853,#24854,#24855,#24856,#24857,#24858,#24859,#24860,#24861,
#24862,#24863,#24864,#24865,#24866,#24867,#24868,#24869,#24870,#24871,#24872,
#24873,#24874,#24875,#24876,#24877,#24878,#24879,#24880,#24881,#24882,#24883,
#24884,#24885,#24886,#24887,#24888,#24889,#24890,#24891,#24892,#24893,#24894,
#24895,#24896,#24897,#24898,#24899,#24900,#24901,#24902,#24903,#24904,#24905,
#24906,#24907,#24908,#24909,#24910,#24911,#24912,#24913,#24914,#24915,#24916,
#24917,#24918,#24919,#24920,#24921,#24922,#24923,#24924,#24925,#24926,#24927,
#24928,#24929,#24930,#24931,#24932,#24933,#24934,#24935,#24936,#24937,#24938,
#24939,#24940,#24941,#24942,#24943,#24944,#24945,#24946,#24947,#24948,#24949,
#24950,#24951,#24952,#24953,#24954,#24955,#24956,#24957,#24958,#24959,#24960,
#24961,#24962,#24963,#24964,#24965,#24966,#24967,#24968,#24969,#24970,#24971,
#24972,#24973,#24974,#24975,#24976,#24977,#24978,#24979,#24980,#24981,#24982,
#24983,#24984,#24985,#24986,#24987,#24988,#24989,#24990,#24991,#24992,#24993,
#24994,#24995,#24996,#24997,#24998,#24999,#25000,#25001,#25002,#25003,#25004,
#25005,#25006,#25007,#25008,#25009,#25010,#25011,#25012,#25013,#25014,#25015,
#25016,#25017,#25018,#25019,#25020,#25021,#25022,#25023,#25024,#25025,#25026,
#25027,#25028,#25029,#25030,#25031,#25032,#25033,#25034,#25035,#25036,#25037,
#25038,#25039,#25040,#25041,#25042,#25043,#25044,#25045,#25046,#25047,#25048,
#25049,#25050,#25051,#25052,#25053,#25054,#25055,#25056,#25057,#25058,#25059,
#25060,#25061,#25062,#25063,#25064,#25065,#25066,#25067,#25068,#25069,#25070,
#25071,#25072,#25073,#25074,#25075,#25076,#25077,#25078,#25079,#25080,#25081,
#25082,#25083,#25084,#25085,#25086,#25087,#25088,#25089,#25090,#25091,#25092,
#25093,#25094,#25095,#25096,#25097,#25098,#25099,#25100,#25101,#25102,#25103,
#25104,#25105,#25106,#25107,#25108,#25109,#25110,#25111,#25112,#25113,#25114,
#25115,#25116,#25117,#25118,#25119,#25120,#25121,#25122,#25123,#25124,#25125,
#25126,#25127,#25128,#25129,#25130,#25131,#25132,#25133,#25134,#25135,#25136,
#25137,#25138,#25139,#25140,#25141,#25142,#25143,#25144,#25145,#25146,#25147,
#25148,#25149,#25150,#25151,#25152,#25153,#25154,#25155,#25156,#25157,#25158,
#25159,#25160,#25161,#25162,#25163,#25164,#25165,#25166,#25167,#25168,#25169,
#25170,#25171,#25172,#25173,#25174,#25175,#25176,#25177,#25178,#25179,#25180,
#25181,#25182,#25183,#25184,#25185,#25186,#25187,#25188,#25189,#25190,#25191,
#25192,#25193,#25194,#25195,#25196,#25197,#25198,#25199,#25200,#25201,#25202,
#25203,#25204,#25205,#25206,#25207,#25208,#25209,#25210,#25211,#25212,#25213,
#25214,#25215,#25216,#25217,#25218,#25219,#25220,#25221,#25222,#25223,#25224,
#25225,#25226,#25227,#25228,#25229,#25230,#25231,#25232,#25233,#25234,#25235,
#25236,#25237,#25238,#25239,#25240,#25241,#25242,#25243,#25244,#25245,#25246,
#25247,#25248,#25249,#25250,#25251,#25252,#25253,#25254,#25255,#25256,#25257,
#25258,#25259,#25260,#25261,#25262,#25263,#25264,#25265,#25266,#25267,#25268,
#25269,#25270,#25271,#25272,#25273,#25274,#25275,#25276,#25277,#25278,#25279,
#25280,#25281,#25282,#25283,#25284,#25285,#25286,#25287,#25288,#25289,#25290,
#25291,#25292,#25293,#25294,#25295,#25296,#25297,#25298,#25299,#25300,#25301,
#25302,#25303,#25304,#25305,#25306,#25307,#25308,#25309,#25310,#25311,#25312,
#25313,#25314,#25315,#25316,#25317,#25318,#25319,#25320,#25321,#25322,#25323,
#25324,#25325,#25326,#25327,#25328,#25329,#25330,#25331,#25332,#25333,#25334,
#25335,#25336,#25337,#25338,#25339,#25340,#25341,#25342,#25343,#25344,#25345,
#25346,#25347,#25348,#25349,#25350,#25351,#25352,#25353,#25354,#25355,#25356,
#25357,#25358,#25359,#25360,#25361,#25362,#25363,#25364,#25365,#25366,#25367,
#25368,#25369,#25370,#25371,#25372,#25373,#25374,#25375,#25376,#25377,#25378,
#25379,#25380,#25381,#25382,#25383,#25384,#25385,#25386,#25387,#25388,#25389,
#25390,#25391,#25392,#25393,#25394,#25395,#25396,#25397,#25398,#25399,#25400,
#25401,#25402,#25403,#25404,#25405,#25406,#25407,#25408,#25409,#25410,#25411,
#25412,#25413,#25414,#25415,#25416,#25417,#25418,#25419,#25420,#25421,#25422,
#25423),.UNSPECIFIED.,.F.,.F.,(4,3,3,3,3,3,3,3,3,3,3,3,3,3,3,3,3,3,3,3,
3,3,3,3,3,3,3,3,3,3,3,3,3,3,3,3,3,3,3,3,3,3,3,3,3,3,3,3,3,3,3,3,3,3,3,3,
3,3,3,3,3,3,3,3,3,3,3,3,3,3,3,3,3,3,3,3,3,3,3,3,3,3,3,3,3,3,3,3,3,3,3,3,
3,3,3,3,3,3,3,3,3,3,3,3,3,3,3,3,3,3,3,3,3,3,3,3,3,3,3,3,3,3,3,3,3,3,3,3,
3,3,3,3,3,3,3,3,3,3,3,3,3,3,3,3,3,3,3,3,3,3,3,3,3,3,3,3,3,3,3,3,3,3,3,3,
3,3,3,3,3,3,3,3,3,3,3,3,3,3,3,3,3,3,3,3,3,3,3,3,3,3,3,3,3,3,3,3,3,3,3,3,
3,3,3,3,3,3,3,3,3,3,3,3,3,3,3,3,3,3,3,3,3,3,3,3,3,3,3,3,3,3,3,3,3,3,3,3,
3,3,3,3,3,3,3,3,3,3,3,3,3,3,3,3,3,3,3,3,3,3,3,3,3,3,3,3,3,3,3,3,3,3,3,3,
3,3,3,3,3,3,3,3,3,3,3,3,3,3,3,3,3,3,3,3,3,3,3,3,3,3,3,3,3,3,3,3,3,3,3,3,
3,3,3,3,3,3,3,3,3,3,3,3,3,3,3,3,3,3,3,3,3,3,3,3,3,3,3,3,3,3,3,3,3,3,3,3,
3,3,3,3,3,3,3,3,3,3,3,3,3,3,3,3,3,3,3,3,3,3,3,3,3,3,3,3,4),(1.41928136162631E-16,
0.00375696390641211,0.00752684164528003,0.0112054980983414,0.0136181732032628,
0.015625,0.0187763337417752,0.0219657525518695,0.0251434697021319,0.0272386136793649,
0.0304274841167886,0.03125,0.0342418752009903,0.0372600147028987,0.0402631653292154,
0.040858565127175,0.0438706093731097,0.046875,0.0497854558141847,0.0527238721969246,
0.0544806852832602,0.0574167358074777,0.0603354438746542,0.0625,0.0655363953210283,
0.0681027980099195,0.0711368361228969,0.0741797898137324,0.0771806063751703,
0.078125,0.0814260580992338,0.0817240272185027,0.0850137731230535,0.0883281148593535,
0.0915998588244272,0.09375,0.0953440436439535,0.0989470875389966,0.102589664708513,
0.1061848342496,0.108963479456695,0.109375,0.11286350566101,0.116393688137756,
0.119890019915786,0.122582603581427,0.125,0.128144727152752,0.131321029900682,
0.134477003637553,0.136202062883425,0.139370689871728,0.140625,0.143574681618784,
0.146698754258456,0.149663751831495,0.149822826898128,0.15280254922935,
0.155756457245652,0.15625,0.159173539410455,0.162124467054557,0.163444689688989,
0.166392236205501,0.169323945574085,0.171875,0.174949714517587,0.177066478589228,
0.180137405522732,0.183219859178605,0.186259957793737,0.1875,0.190687354024594,
0.194048341988694,0.197436889817656,0.200781184492982,0.203125,0.204307358170882,
0.207930737472123,0.211595768741423,0.215215406107755,0.217926971624089,
0.21875,0.222166407342437,0.225621796187244,0.229045740737219,0.231546281492748,
0.234375,0.237464780831143,0.240585147038328,0.243688087716581,0.245166047239679,
0.248280114022016,0.25,0.252930620883487,0.255889867251581,0.25878702839893,
0.261746853209659,0.264683020622951,0.265625,0.268561266539308,0.271524781760025,
0.272408783413451,0.275367449496128,0.278312630725382,0.28125,0.284373579372741,
0.286030179662186,0.289148425813216,0.292281034577153,0.29537096374333,
0.296875,0.299650647066103,0.303085947856422,0.306551325013317,0.309969690909747,
0.3125,0.313270615345845,0.316887702230403,0.320547816609901,0.324165197624559,
0.326890379258416,0.328125,0.331467289185054,0.334846324082606,0.338196907122451,
0.340509929185386,0.34375,0.34679266416236,0.349865030813324,0.352922450948991,
0.354130070718765,0.357197335240415,0.359375,0.362293490074415,0.365240504076861,
0.367751289618998,0.370697995733301,0.373623242378673,0.375,0.377955890053764,
0.380938963353802,0.381372916864455,0.384349464100079,0.387330231573066,
0.390269181138841,0.390625,0.39380472806983,0.394993901529091,0.398166537371781,
0.401356571680003,0.404503530786965,0.40625,0.408613963419633,0.412121217124854,
0.41566070864792,0.419149738179077,0.421875,0.422233835937685,0.425822468642722,
0.429454938622567,0.433047991180155,0.435853704908176,0.4375,0.440768977088949,
0.444072862829685,0.447351589563799,0.449473545313588,0.452768155232365,
0.453125,0.456128768633068,0.459161446140842,0.46218123106787,0.463094108396904,
0.46612268239381,0.46875,0.471662990806611,0.47460440591405,0.47671557487405,
0.479655636592081,0.482576489089444,0.484375,0.487378154483202,0.490337065998658,
0.493338806184672,0.496347378039292,0.499314240701098,0.5,0.503242271855102,
0.503957640564395,0.507190856336537,0.510444625767474,0.513654725768776,
0.515625,0.51757733758382,0.521146913752069,0.524750694704712,0.528300915568497,
0.531197055769351,0.53125,0.53479000686609,0.538373841378633,0.541921955994817,
0.544816965827551,0.546875,0.550074870689625,0.553308090229274,0.55651936022586,
0.558437132275019,0.56166234532983,0.5625,0.565472701085472,0.568473602185721,
0.571463297966407,0.572058137208491,0.575091568604246,0.578125,0.581039146617377,
0.583981625304953,0.585679847853384,0.588619762880798,0.591542785096886,
0.59375,0.596786943127786,0.599301200589572,0.602335511655717,0.605379392333546,
0.608381654459508,0.609375,0.612685932455034,0.612921394984571,0.61622110240222,
0.619544634516214,0.622823650202063,0.625,0.626540784496337,0.630152313228458,
0.633800924541454,0.63739773297194,0.640160327298832,0.640625,0.644104192605316,
0.647623254248517,0.651106360713018,0.65378020247688,0.65625,0.659387964286102,
0.662557838982797,0.665708508118498,0.667400692153731,0.670563658118169,
0.671875,0.674823511630078,0.677922826046867,0.681022140463656,0.684001393380945,
0.686955894682086,0.6875,0.690422237543528,0.693372719902255,0.694644072063433,
0.697590612474237,0.70052264369452,0.703125,0.70620324539794,0.708265290349425,
0.711339488377982,0.714426140886959,0.717471232073899,0.71875,0.72188515874666,
0.725256519576212,0.72865507786861,0.732007973205593,0.734375,0.735504308795299,
0.739133848397955,0.742802529200647,0.746421428018016,0.749123675935082,
0.75,0.753408276571443,0.756853505223839,0.76026473255161,0.762743470631604,
0.765625,0.76870946107265,0.771824433888116,0.77492234212563,0.776364234174157,
0.779473103835279,0.78125,0.784180457264217,0.787140398278875,0.789986106432661,
0.792946292081806,0.795883810346005,0.796875,0.799812554586143,0.802778267638442,
0.803608214164438,0.806568435470589,0.809534217735295,0.8125,0.815627126793862,
0.817229307762569,0.820350760602539,0.8234877220766,0.826583125041477,0.828125,
0.830848920745414,0.834294315342887,0.837770245429024,0.841198956422805,
0.84375,0.844467906307861,0.848089494944701,0.851751749669817,0.855367152735499,
0.858087103438474,0.859375,0.862710013689627,0.866079919398144,0.86941903262148,
0.871706822083203,0.875,0.878038837677074,0.881106887755998,0.884159598418118,
0.885327787691308,0.8883903620407,0.890625,0.893543292039961,0.896490745567291,
0.898950017485599,0.901896840531358,0.904823081059482,0.90625,0.909211343332264,
0.912200851457754,0.912572256446531,0.915554501262814,0.918542007615605,
0.921488453395028,0.921875,0.925059442848262,0.926193232248328,0.929370141219461,
0.932565775938607,0.935719703673268,0.9375,0.939812662652397,0.943297271478577,
0.946814136222421,0.950281612142674,0.953125,0.953431479837767,0.957169839912613,
0.960956945359794,0.96470194571003,0.967050969923035,0.96875,0.971853047895934,
0.974982346231087,0.978081813048667,0.980669488749458,0.983782801800532,
0.984375,0.987621590944549,0.990957253660972,0.994292916377395,0.997607886512429,
1.),.UNSPECIFIED.);
#4613=B_SPLINE_CURVE_WITH_KNOTS('',3,(#25425,#25426,#25427,#25428,#25429,
#25430,#25431,#25432,#25433,#25434,#25435,#25436,#25437,#25438,#25439,#25440,
#25441,#25442,#25443,#25444,#25445,#25446,#25447,#25448,#25449,#25450,#25451,
#25452,#25453,#25454,#25455,#25456,#25457,#25458,#25459,#25460,#25461,#25462,
#25463,#25464,#25465,#25466,#25467,#25468,#25469,#25470,#25471,#25472,#25473,
#25474,#25475,#25476,#25477,#25478,#25479,#25480,#25481,#25482,#25483,#25484,
#25485,#25486,#25487,#25488,#25489,#25490,#25491,#25492,#25493,#25494,#25495,
#25496,#25497,#25498,#25499,#25500,#25501,#25502,#25503,#25504,#25505,#25506,
#25507,#25508,#25509,#25510,#25511,#25512,#25513,#25514,#25515,#25516,#25517,
#25518,#25519,#25520,#25521,#25522,#25523,#25524,#25525,#25526,#25527,#25528,
#25529,#25530,#25531,#25532,#25533,#25534,#25535,#25536,#25537,#25538,#25539,
#25540,#25541,#25542,#25543,#25544,#25545,#25546,#25547,#25548,#25549,#25550,
#25551,#25552,#25553,#25554,#25555,#25556,#25557,#25558,#25559,#25560,#25561,
#25562,#25563,#25564,#25565,#25566,#25567,#25568,#25569,#25570,#25571,#25572,
#25573,#25574,#25575,#25576,#25577,#25578,#25579,#25580,#25581,#25582,#25583,
#25584,#25585,#25586,#25587,#25588,#25589,#25590,#25591,#25592,#25593,#25594,
#25595,#25596,#25597,#25598,#25599,#25600,#25601,#25602,#25603,#25604,#25605,
#25606,#25607,#25608,#25609,#25610,#25611,#25612,#25613,#25614,#25615,#25616,
#25617,#25618,#25619,#25620,#25621,#25622,#25623,#25624,#25625,#25626,#25627,
#25628,#25629,#25630,#25631,#25632,#25633,#25634,#25635,#25636,#25637,#25638,
#25639,#25640,#25641,#25642,#25643,#25644,#25645,#25646,#25647,#25648,#25649,
#25650,#25651,#25652,#25653,#25654,#25655,#25656,#25657,#25658,#25659,#25660,
#25661,#25662,#25663,#25664,#25665,#25666,#25667,#25668,#25669,#25670,#25671,
#25672,#25673,#25674,#25675,#25676,#25677,#25678,#25679,#25680,#25681,#25682,
#25683,#25684,#25685,#25686,#25687,#25688,#25689,#25690,#25691,#25692,#25693,
#25694,#25695,#25696,#25697,#25698,#25699,#25700,#25701,#25702,#25703,#25704,
#25705,#25706,#25707,#25708,#25709,#25710,#25711,#25712,#25713,#25714,#25715,
#25716,#25717,#25718,#25719,#25720,#25721,#25722,#25723,#25724,#25725,#25726,
#25727,#25728,#25729,#25730,#25731,#25732,#25733,#25734,#25735,#25736,#25737,
#25738,#25739,#25740,#25741,#25742,#25743,#25744,#25745,#25746,#25747,#25748,
#25749,#25750,#25751,#25752,#25753,#25754,#25755,#25756,#25757,#25758,#25759,
#25760,#25761,#25762,#25763,#25764,#25765,#25766,#25767,#25768,#25769,#25770,
#25771,#25772,#25773,#25774,#25775,#25776,#25777,#25778,#25779,#25780,#25781,
#25782,#25783,#25784,#25785,#25786,#25787,#25788,#25789,#25790,#25791,#25792,
#25793,#25794,#25795,#25796,#25797,#25798,#25799,#25800,#25801,#25802,#25803,
#25804,#25805,#25806,#25807,#25808,#25809,#25810,#25811,#25812,#25813,#25814,
#25815,#25816,#25817,#25818,#25819,#25820,#25821,#25822,#25823,#25824,#25825,
#25826,#25827,#25828,#25829,#25830,#25831,#25832,#25833,#25834,#25835,#25836,
#25837,#25838,#25839,#25840,#25841,#25842,#25843,#25844,#25845,#25846,#25847,
#25848,#25849,#25850,#25851,#25852,#25853,#25854,#25855,#25856,#25857,#25858,
#25859,#25860,#25861,#25862,#25863,#25864,#25865,#25866,#25867,#25868,#25869,
#25870,#25871,#25872,#25873,#25874,#25875,#25876,#25877,#25878,#25879,#25880,
#25881,#25882,#25883,#25884,#25885,#25886,#25887,#25888,#25889,#25890,#25891,
#25892,#25893,#25894,#25895,#25896,#25897,#25898,#25899,#25900,#25901,#25902,
#25903,#25904,#25905,#25906,#25907,#25908,#25909,#25910,#25911,#25912,#25913,
#25914,#25915,#25916,#25917,#25918,#25919,#25920,#25921,#25922,#25923,#25924,
#25925,#25926,#25927,#25928,#25929,#25930,#25931,#25932,#25933,#25934,#25935,
#25936,#25937,#25938,#25939,#25940,#25941,#25942,#25943,#25944,#25945,#25946,
#25947,#25948,#25949,#25950,#25951,#25952,#25953,#25954,#25955,#25956,#25957,
#25958,#25959,#25960,#25961,#25962,#25963,#25964,#25965,#25966,#25967,#25968,
#25969,#25970,#25971,#25972,#25973,#25974,#25975,#25976,#25977,#25978,#25979,
#25980,#25981,#25982,#25983,#25984,#25985,#25986,#25987,#25988,#25989,#25990,
#25991,#25992,#25993,#25994,#25995,#25996,#25997,#25998,#25999,#26000,#26001,
#26002,#26003,#26004,#26005,#26006,#26007,#26008,#26009,#26010,#26011,#26012,
#26013,#26014,#26015,#26016,#26017,#26018,#26019,#26020,#26021,#26022,#26023,
#26024,#26025,#26026,#26027,#26028,#26029,#26030,#26031,#26032,#26033,#26034,
#26035,#26036,#26037,#26038,#26039,#26040,#26041,#26042,#26043,#26044,#26045,
#26046,#26047,#26048,#26049,#26050,#26051,#26052,#26053,#26054,#26055,#26056,
#26057,#26058,#26059,#26060,#26061,#26062,#26063,#26064,#26065,#26066,#26067,
#26068,#26069,#26070,#26071,#26072,#26073,#26074,#26075,#26076,#26077,#26078,
#26079,#26080,#26081,#26082,#26083,#26084,#26085,#26086,#26087,#26088,#26089,
#26090,#26091,#26092,#26093,#26094,#26095,#26096,#26097,#26098,#26099,#26100,
#26101,#26102,#26103,#26104,#26105,#26106,#26107,#26108,#26109,#26110,#26111,
#26112,#26113,#26114,#26115,#26116,#26117,#26118,#26119,#26120,#26121,#26122,
#26123,#26124,#26125,#26126,#26127,#26128,#26129,#26130,#26131,#26132,#26133,
#26134,#26135,#26136,#26137,#26138,#26139,#26140,#26141,#26142,#26143,#26144,
#26145,#26146,#26147,#26148,#26149,#26150,#26151,#26152,#26153,#26154,#26155,
#26156,#26157,#26158,#26159,#26160,#26161,#26162,#26163,#26164,#26165,#26166,
#26167,#26168,#26169,#26170,#26171,#26172,#26173,#26174,#26175,#26176,#26177,
#26178,#26179,#26180,#26181,#26182,#26183,#26184,#26185,#26186,#26187,#26188,
#26189,#26190,#26191,#26192,#26193,#26194,#26195,#26196,#26197,#26198,#26199,
#26200,#26201,#26202,#26203,#26204,#26205,#26206,#26207,#26208),
 .UNSPECIFIED.,.F.,.F.,(4,3,3,3,3,3,3,3,3,3,3,3,3,3,3,3,3,3,3,3,3,3,3,3,
3,3,3,3,3,3,3,3,3,3,3,3,3,3,3,3,3,3,3,3,3,3,3,3,3,3,3,3,3,3,3,3,3,3,3,3,
3,3,3,3,3,3,3,3,3,3,3,3,3,3,3,3,3,3,3,3,3,3,3,3,3,3,3,3,3,3,3,3,3,3,3,3,
3,3,3,3,3,3,3,3,3,3,3,3,3,3,3,3,3,3,3,3,3,3,3,3,3,3,3,3,3,3,3,3,3,3,3,3,
3,3,3,3,3,3,3,3,3,3,3,3,3,3,3,3,3,3,3,3,3,3,3,3,3,3,3,3,3,3,3,3,3,3,3,3,
3,3,3,3,3,3,3,3,3,3,3,3,3,3,3,3,3,3,3,3,3,3,3,3,3,3,3,3,3,3,3,3,3,3,3,3,
3,3,3,3,3,3,3,3,3,3,3,3,3,3,3,3,3,3,3,3,3,3,3,3,3,3,3,3,3,3,3,3,3,3,3,3,
3,3,3,3,3,3,3,3,3,3,3,3,3,3,3,3,3,3,3,3,3,4),(5.21713545800312E-10,0.00354828579781762,
0.00710828663937958,0.0105988682281013,0.0129499349020049,0.0156138834492466,
0.0185175553119484,0.0214527132972935,0.0243781008771642,0.0260266797555571,
0.0289576215021701,0.0312277663767797,0.0340404063014597,0.0368845587995058,
0.0391047670345649,0.0419476409868396,0.044769375035249,0.0468416493043128,
0.049776455469988,0.0521828642949208,0.0551160494798377,0.058060655259635,
0.0609653655072801,0.0624555322318459,0.0652584232737492,0.0684611712451566,
0.0716599356786169,0.074864675418998,0.078069415159379,0.0783323148463787,
0.0816007511565432,0.0848933318019858,0.0881535022505418,0.0914060600870365,
0.0936832980869121,0.0966183866140598,0.0995838057543901,0.102535532422586,
0.104481157312076,0.107439711192641,0.109297181014445,0.112116940613904,
0.114967762221302,0.117558913705969,0.120409398013197,0.123236043047447,
0.124911063941978,0.127820798148354,0.130637498684429,0.133547101786304,
0.136465643961824,0.139343621115296,0.140524946869511,0.143713742393272,
0.146847368620144,0.150004383721533,0.153122776711414,0.156138829797044,
0.15678799737098,0.160100722889956,0.163451877063563,0.166764651060016,
0.169861705997999,0.171752712724577,0.174708789418846,0.177696026971132,
0.180669051209219,0.182936249951031,0.185914351421853,0.187366595652111,
0.190186998230306,0.193100159867727,0.196013321505149,0.198864848884166,
0.201690928017717,0.202980478579644,0.205850811170917,0.208752059158429,
0.209091807316328,0.211985670568728,0.21488521416041,0.217742522470107,
0.218594361507177,0.221708442703935,0.222168753849,0.225275246734319,0.228404532893667,
0.231494367336685,0.23420824443471,0.235243482553823,0.238585866562088,
0.24196678012863,0.245306617966617,0.248317406234458,0.249822127362243,
0.252794468291234,0.255798081384818,0.258787382320768,0.26139162390659,
0.264381640001098,0.265436010289776,0.268261146075179,0.271114114602458,
0.273960051619525,0.274468059204635,0.277325296838419,0.280156111763791,
0.281049893217309,0.283903096474783,0.286786706688772,0.287546161401865,
0.290424373857708,0.293305159118511,0.29614259300166,0.296663776144842,
0.299740970295839,0.300623445458847,0.30369403137697,0.306784851366291,
0.309835198109392,0.312277659072375,0.313698685718145,0.317037761086691,
0.320415009368913,0.323751353170314,0.326772984627356,0.327891541999908,
0.330898801636563,0.333937758586751,0.336961278714864,0.339847159163855,
0.342867683050729,0.343505424927441,0.346340174452161,0.349203295466231,
0.352058787709793,0.352923069030268,0.355790867883161,0.358631129935423,
0.359119307854974,0.361957579377119,0.364826495324129,0.366000800977392,
0.368865682446108,0.371799436614308,0.374733190782508,0.377772601238001,
0.379078022236913,0.382112722378028,0.38516408722056,0.388173119931632,
0.390347073710041,0.392153612982227,0.395464260838178,0.398811128339243,
0.402117786826691,0.405228303040496,0.405960956637574,0.409046386498073,
0.412144273879551,0.415223982115581,0.418302676079569,0.421378344193257,
0.421574839565107,0.424428010543085,0.427310406381628,0.43018428020501,
0.431378281734012,0.434283502113326,0.43718872249264,0.440007503886808,
0.442856881101358,0.444455691178887,0.44730215881344,0.450130999964483,
0.452802605420173,0.455800192404467,0.457532795210628,0.460527731295469,
0.46353653691632,0.466502726551058,0.468416488347706,0.47060837909131,0.473877114165706,
0.477174162998506,0.480429722494675,0.483683319388895,0.484030371275239,
0.487212285624201,0.490378044328155,0.493568036499621,0.496758028671088,
0.499644254202772,0.502525951558283,0.505437757862282,0.508339797632585,
0.509833537737085,0.512739820225407,0.515258137130305,0.51806267368968,
0.520897904998006,0.522910756777942,0.525744037846389,0.528558233759491,
0.530872020057839,0.533823032707255,0.535987840270655,0.53893808924277,
0.541899785678102,0.544819746191919,0.546485902985372,0.549063259015498,
0.55232239073985,0.555554308990732,0.558827047451818,0.562099785912905,
0.562138153785135,0.565406888596543,0.568628840351947,0.571920966691356,
0.575213093030766,0.577713668840438,0.580629924690218,0.583577370457504,
0.586513674504404,0.588288694010538,0.591229553291057,0.593327551767971,
0.596130086248951,0.598963821638928,0.601365878235218,0.604198457117794,
0.607010366867197,0.608941434695504,0.611847682128247,0.614443059734324,
0.617349531327642,0.62026495285221,0.623139228237836,0.624555317623037,
0.62751843552106,0.630681126778437,0.633832352557778,0.637000776554174,
0.64016920055057,0.640593022256258,0.643861742384344,0.647167534798097,
0.650439394691147,0.653667902768602,0.655783083478103,0.658733344644451,
0.661715903717261,0.664686027966374,0.666743636472133,0.669719129865912,
0.671396966405636,0.674207710224785,0.67705038262821,0.679820894193192,
0.682663079268105,0.685339350694162),.UNSPECIFIED.);
#4614=B_SPLINE_CURVE_WITH_KNOTS('',3,(#26210,#26211,#26212,#26213,#26214,
#26215,#26216,#26217,#26218,#26219,#26220,#26221,#26222,#26223,#26224,#26225,
#26226,#26227,#26228,#26229,#26230,#26231,#26232,#26233,#26234,#26235,#26236,
#26237,#26238,#26239,#26240,#26241,#26242,#26243,#26244,#26245,#26246,#26247,
#26248,#26249,#26250,#26251,#26252,#26253,#26254,#26255,#26256,#26257,#26258,
#26259,#26260,#26261,#26262,#26263,#26264,#26265,#26266,#26267,#26268,#26269,
#26270,#26271,#26272,#26273,#26274,#26275,#26276,#26277,#26278,#26279,#26280,
#26281,#26282),.UNSPECIFIED.,.F.,.F.,(4,3,3,3,3,3,3,3,3,3,3,3,3,3,3,3,3,
3,3,3,3,3,3,3,4),(0.685339350694162,0.687010849333169,0.689954596488536,
0.692898343643902,0.695774057994242,0.698656554817308,0.701498103119844,
0.702624732260702,0.705679817832584,0.705973867056844,0.709040054089692,
0.712122006168352,0.715180310678293,0.718238615188235,0.719048124821964,
0.722380877936254,0.725751345763809,0.729080164892799,0.732122698361991,
0.733852498115769,0.736834315182431,0.739848626668011,0.742848293411596,
0.745198293043722,0.748063493984385),.UNSPECIFIED.);
#4615=B_SPLINE_CURVE_WITH_KNOTS('',3,(#26283,#26284,#26285,#26286,#26287,
#26288,#26289,#26290,#26291,#26292,#26293,#26294,#26295,#26296,#26297,#26298,
#26299,#26300,#26301,#26302,#26303,#26304,#26305,#26306,#26307,#26308,#26309,
#26310,#26311,#26312,#26313,#26314,#26315,#26316,#26317,#26318,#26319,#26320,
#26321,#26322,#26323,#26324,#26325,#26326,#26327,#26328,#26329,#26330,#26331,
#26332,#26333,#26334,#26335,#26336,#26337,#26338,#26339,#26340,#26341,#26342,
#26343,#26344,#26345,#26346,#26347,#26348,#26349,#26350,#26351,#26352,#26353,
#26354,#26355,#26356,#26357,#26358,#26359,#26360,#26361,#26362,#26363,#26364,
#26365,#26366,#26367,#26368,#26369,#26370,#26371,#26372,#26373,#26374,#26375,
#26376,#26377,#26378,#26379,#26380,#26381,#26382,#26383,#26384,#26385,#26386,
#26387,#26388,#26389,#26390,#26391,#26392,#26393,#26394,#26395,#26396,#26397,
#26398,#26399,#26400,#26401,#26402,#26403,#26404,#26405,#26406,#26407,#26408,
#26409,#26410,#26411,#26412,#26413,#26414,#26415,#26416,#26417,#26418,#26419,
#26420,#26421,#26422,#26423,#26424,#26425,#26426,#26427,#26428,#26429,#26430,
#26431,#26432,#26433,#26434,#26435,#26436,#26437,#26438,#26439,#26440,#26441,
#26442,#26443,#26444,#26445,#26446,#26447,#26448,#26449,#26450,#26451,#26452,
#26453,#26454,#26455,#26456,#26457,#26458,#26459,#26460,#26461,#26462,#26463,
#26464,#26465,#26466,#26467,#26468,#26469,#26470,#26471,#26472,#26473,#26474,
#26475,#26476,#26477,#26478,#26479,#26480,#26481,#26482,#26483,#26484,#26485,
#26486,#26487,#26488,#26489,#26490,#26491,#26492,#26493,#26494,#26495,#26496,
#26497,#26498,#26499,#26500,#26501,#26502,#26503,#26504,#26505,#26506,#26507,
#26508,#26509,#26510,#26511,#26512,#26513,#26514,#26515,#26516,#26517,#26518,
#26519,#26520,#26521,#26522,#26523,#26524,#26525,#26526,#26527,#26528,#26529,
#26530,#26531,#26532,#26533,#26534,#26535,#26536,#26537,#26538,#26539,#26540,
#26541,#26542,#26543,#26544,#26545,#26546,#26547,#26548,#26549,#26550,#26551,
#26552,#26553,#26554,#26555,#26556,#26557,#26558,#26559,#26560,#26561,#26562,
#26563,#26564,#26565,#26566,#26567,#26568,#26569,#26570,#26571,#26572,#26573,
#26574,#26575,#26576,#26577,#26578,#26579,#26580,#26581,#26582,#26583,#26584,
#26585,#26586,#26587,#26588,#26589),.UNSPECIFIED.,.F.,.F.,(4,3,3,3,3,3,
3,3,3,3,3,3,3,3,3,3,3,3,3,3,3,3,3,3,3,3,3,3,3,3,3,3,3,3,3,3,3,3,3,3,3,3,
3,3,3,3,3,3,3,3,3,3,3,3,3,3,3,3,3,3,3,3,3,3,3,3,3,3,3,3,3,3,3,3,3,3,3,3,
3,3,3,3,3,3,3,3,3,3,3,3,3,3,3,3,3,3,3,3,3,3,3,3,4),(0.748063493984385,0.749466381043302,
0.752288397275229,0.755282054439133,0.758275711603037,0.761130825973309,
0.763961668260118,0.765080263970835,0.767917352828109,0.77078422020552,
0.771353525732745,0.774213115312669,0.777077472777137,0.779900849725931,
0.780694146898368,0.783691737022404,0.784429425880107,0.787434289900852,
0.790455274183734,0.793441944694404,0.796308029825901,0.797503531108534,
0.8008826666295,0.804300742313206,0.807673425168542,0.810577706635317,0.811921912753434,
0.814921908457005,0.817953794329053,0.820969598268473,0.823652851398742,
0.826672946786272,0.827535795680967,0.830368715715003,0.83323068339068,
0.836086554772167,0.836730234930176,0.839596991628881,0.842437634786699,
0.8431496786085,0.84597298482582,0.848826454864861,0.849808477323642,0.852656216107013,
0.855506694905312,0.858316209636458,0.858763561536033,0.861718711972506,
0.862884953167884,0.865844984221979,0.868818997765969,0.871757975408604,
0.874377444463566,0.875959161065365,0.87935003988753,0.882780453561134,
0.886164693772721,0.889032996323821,0.889991327391099,0.8930204016104,0.896053432227271,
0.899080528247788,0.902107624268305,0.90512345292396,0.905605210318633,
0.908448992089436,0.91132141880431,0.914185772695327,0.915184515182374,
0.91820180421427,0.921049520331464,0.921219093246166,0.924033384325258,
0.926878720218151,0.928263129897127,0.93110410784118,0.933968542007439,
0.936832976173699,0.939753081901854,0.941340243045271,0.944262184458778,
0.947196274607416,0.950093587166673,0.952446859101232,0.954414891442,0.957833316676536,
0.96129327774432,0.964716233068322,0.967488787168961,0.968060742028765,
0.97097514730093,0.973954144630719,0.976929487902561,0.979858306144715,
0.980561813590268,0.983515297762278,0.983674624956298,0.986760534731973,
0.989895063215076,0.993039826328926,0.993640907070132,0.996780514810444,
0.999288507883831),.UNSPECIFIED.);
#4616=B_SPLINE_CURVE_WITH_KNOTS('',3,(#27271,#27272,#27273,#27274,#27275,
#27276,#27277,#27278,#27279,#27280,#27281,#27282,#27283,#27284,#27285,#27286,
#27287,#27288,#27289,#27290,#27291,#27292,#27293,#27294,#27295,#27296,#27297,
#27298,#27299,#27300,#27301,#27302,#27303,#27304,#27305,#27306,#27307,#27308,
#27309,#27310,#27311,#27312,#27313,#27314,#27315,#27316,#27317,#27318,#27319,
#27320,#27321,#27322,#27323,#27324,#27325,#27326,#27327,#27328,#27329,#27330,
#27331,#27332,#27333,#27334,#27335,#27336,#27337,#27338,#27339,#27340,#27341,
#27342,#27343,#27344,#27345,#27346,#27347,#27348,#27349,#27350,#27351,#27352,
#27353,#27354,#27355,#27356,#27357,#27358,#27359,#27360,#27361,#27362,#27363,
#27364,#27365,#27366,#27367,#27368,#27369,#27370,#27371,#27372,#27373,#27374,
#27375,#27376,#27377,#27378,#27379,#27380,#27381,#27382,#27383,#27384,#27385,
#27386,#27387,#27388,#27389,#27390,#27391,#27392,#27393,#27394,#27395,#27396,
#27397,#27398,#27399,#27400,#27401,#27402,#27403,#27404,#27405,#27406,#27407,
#27408,#27409,#27410,#27411,#27412,#27413,#27414,#27415,#27416,#27417,#27418,
#27419,#27420,#27421,#27422,#27423,#27424,#27425,#27426,#27427,#27428,#27429,
#27430,#27431,#27432,#27433,#27434,#27435,#27436,#27437,#27438,#27439,#27440,
#27441,#27442,#27443,#27444,#27445,#27446,#27447,#27448,#27449,#27450,#27451,
#27452,#27453,#27454,#27455,#27456,#27457,#27458,#27459,#27460,#27461,#27462,
#27463,#27464,#27465,#27466,#27467,#27468,#27469,#27470,#27471,#27472,#27473,
#27474,#27475,#27476,#27477,#27478,#27479,#27480,#27481,#27482,#27483,#27484,
#27485,#27486,#27487,#27488,#27489,#27490,#27491,#27492,#27493,#27494,#27495,
#27496,#27497,#27498,#27499,#27500,#27501,#27502,#27503,#27504,#27505,#27506,
#27507,#27508,#27509,#27510,#27511,#27512,#27513,#27514,#27515,#27516,#27517,
#27518,#27519,#27520,#27521,#27522,#27523,#27524,#27525,#27526,#27527,#27528,
#27529,#27530,#27531,#27532,#27533,#27534,#27535,#27536,#27537,#27538,#27539,
#27540,#27541,#27542,#27543,#27544,#27545,#27546,#27547,#27548,#27549,#27550,
#27551,#27552,#27553,#27554,#27555,#27556,#27557,#27558,#27559,#27560,#27561,
#27562,#27563,#27564,#27565,#27566,#27567,#27568,#27569,#27570,#27571,#27572,
#27573,#27574,#27575,#27576,#27577,#27578,#27579,#27580,#27581,#27582,#27583,
#27584,#27585,#27586,#27587,#27588,#27589,#27590,#27591,#27592,#27593,#27594,
#27595,#27596,#27597,#27598,#27599,#27600,#27601,#27602,#27603,#27604,#27605,
#27606,#27607,#27608,#27609,#27610,#27611,#27612,#27613,#27614,#27615,#27616,
#27617,#27618,#27619,#27620,#27621,#27622,#27623,#27624,#27625,#27626,#27627,
#27628,#27629,#27630,#27631,#27632,#27633,#27634,#27635,#27636,#27637,#27638,
#27639,#27640,#27641,#27642,#27643,#27644,#27645,#27646,#27647,#27648,#27649,
#27650,#27651,#27652,#27653,#27654,#27655,#27656,#27657,#27658,#27659,#27660,
#27661,#27662,#27663,#27664,#27665,#27666,#27667,#27668,#27669,#27670,#27671,
#27672,#27673,#27674,#27675,#27676,#27677,#27678,#27679,#27680,#27681,#27682,
#27683,#27684,#27685,#27686,#27687,#27688,#27689,#27690,#27691,#27692,#27693,
#27694,#27695,#27696,#27697,#27698,#27699,#27700,#27701,#27702,#27703,#27704,
#27705,#27706,#27707,#27708,#27709,#27710,#27711,#27712,#27713,#27714,#27715,
#27716,#27717,#27718,#27719,#27720,#27721,#27722,#27723,#27724,#27725,#27726,
#27727,#27728,#27729,#27730,#27731,#27732,#27733,#27734,#27735,#27736,#27737,
#27738,#27739,#27740,#27741,#27742,#27743,#27744,#27745,#27746,#27747,#27748,
#27749,#27750,#27751,#27752,#27753,#27754,#27755,#27756,#27757,#27758,#27759,
#27760,#27761,#27762,#27763,#27764,#27765,#27766,#27767,#27768,#27769,#27770,
#27771,#27772,#27773,#27774,#27775,#27776,#27777,#27778,#27779,#27780,#27781,
#27782,#27783,#27784,#27785,#27786,#27787,#27788,#27789,#27790,#27791,#27792,
#27793,#27794,#27795,#27796,#27797,#27798,#27799,#27800,#27801,#27802,#27803,
#27804,#27805,#27806,#27807,#27808,#27809,#27810,#27811,#27812,#27813,#27814,
#27815,#27816,#27817,#27818,#27819,#27820,#27821,#27822,#27823,#27824,#27825,
#27826,#27827,#27828,#27829,#27830,#27831,#27832,#27833,#27834,#27835,#27836,
#27837,#27838,#27839,#27840,#27841,#27842,#27843,#27844,#27845,#27846,#27847,
#27848,#27849,#27850,#27851,#27852,#27853,#27854,#27855,#27856,#27857,#27858,
#27859,#27860,#27861,#27862,#27863,#27864,#27865,#27866,#27867,#27868,#27869,
#27870,#27871,#27872,#27873,#27874,#27875,#27876,#27877,#27878,#27879,#27880,
#27881,#27882,#27883,#27884,#27885,#27886,#27887,#27888,#27889,#27890,#27891,
#27892,#27893,#27894,#27895,#27896,#27897,#27898,#27899,#27900,#27901,#27902,
#27903,#27904,#27905,#27906,#27907,#27908,#27909,#27910,#27911,#27912,#27913,
#27914,#27915,#27916,#27917,#27918,#27919,#27920,#27921,#27922,#27923,#27924,
#27925,#27926,#27927,#27928,#27929,#27930,#27931,#27932,#27933,#27934,#27935,
#27936,#27937,#27938,#27939,#27940,#27941,#27942,#27943,#27944,#27945,#27946,
#27947,#27948,#27949,#27950,#27951,#27952,#27953,#27954,#27955,#27956,#27957,
#27958,#27959,#27960,#27961,#27962,#27963,#27964,#27965,#27966,#27967,#27968,
#27969,#27970,#27971,#27972,#27973,#27974,#27975,#27976,#27977,#27978,#27979,
#27980,#27981,#27982,#27983,#27984,#27985,#27986,#27987,#27988,#27989,#27990,
#27991,#27992,#27993,#27994,#27995,#27996,#27997,#27998,#27999,#28000,#28001,
#28002,#28003,#28004,#28005,#28006,#28007,#28008,#28009,#28010,#28011,#28012,
#28013,#28014,#28015,#28016,#28017,#28018,#28019,#28020,#28021,#28022,#28023,
#28024,#28025,#28026,#28027,#28028,#28029,#28030,#28031,#28032,#28033,#28034,
#28035,#28036,#28037,#28038,#28039,#28040,#28041,#28042,#28043,#28044,#28045,
#28046,#28047,#28048,#28049,#28050,#28051,#28052,#28053,#28054,#28055,#28056,
#28057,#28058,#28059,#28060,#28061,#28062,#28063,#28064,#28065,#28066,#28067,
#28068,#28069,#28070,#28071,#28072,#28073,#28074,#28075,#28076,#28077,#28078,
#28079,#28080,#28081,#28082,#28083,#28084,#28085,#28086,#28087,#28088,#28089,
#28090,#28091,#28092,#28093,#28094,#28095,#28096,#28097,#28098,#28099,#28100,
#28101,#28102,#28103,#28104,#28105,#28106,#28107,#28108,#28109,#28110,#28111,
#28112,#28113,#28114,#28115,#28116,#28117,#28118,#28119,#28120,#28121,#28122,
#28123,#28124,#28125,#28126,#28127,#28128,#28129,#28130,#28131,#28132,#28133,
#28134,#28135,#28136,#28137,#28138,#28139,#28140,#28141,#28142,#28143,#28144,
#28145,#28146,#28147,#28148,#28149,#28150,#28151,#28152,#28153,#28154,#28155,
#28156,#28157,#28158,#28159,#28160,#28161,#28162,#28163,#28164,#28165,#28166,
#28167,#28168,#28169,#28170,#28171,#28172,#28173,#28174,#28175,#28176,#28177,
#28178,#28179,#28180,#28181,#28182,#28183,#28184,#28185,#28186,#28187,#28188,
#28189,#28190,#28191,#28192,#28193,#28194,#28195,#28196,#28197,#28198,#28199,
#28200,#28201,#28202,#28203,#28204,#28205,#28206,#28207,#28208,#28209,#28210,
#28211,#28212,#28213,#28214,#28215,#28216,#28217,#28218,#28219,#28220,#28221,
#28222,#28223,#28224,#28225,#28226,#28227,#28228,#28229,#28230,#28231,#28232,
#28233,#28234,#28235,#28236,#28237,#28238,#28239,#28240,#28241,#28242,#28243,
#28244,#28245,#28246,#28247,#28248,#28249,#28250,#28251,#28252,#28253,#28254,
#28255,#28256,#28257,#28258,#28259,#28260,#28261,#28262,#28263,#28264,#28265,
#28266,#28267,#28268,#28269,#28270,#28271,#28272,#28273,#28274,#28275,#28276,
#28277,#28278,#28279,#28280,#28281,#28282,#28283,#28284,#28285,#28286,#28287,
#28288,#28289,#28290,#28291,#28292,#28293,#28294,#28295,#28296,#28297,#28298,
#28299,#28300,#28301,#28302,#28303,#28304,#28305,#28306,#28307,#28308,#28309,
#28310,#28311,#28312,#28313,#28314,#28315,#28316,#28317,#28318,#28319,#28320,
#28321,#28322,#28323,#28324,#28325,#28326,#28327,#28328,#28329,#28330,#28331,
#28332,#28333,#28334,#28335,#28336,#28337,#28338,#28339,#28340,#28341,#28342,
#28343,#28344,#28345,#28346,#28347,#28348,#28349,#28350,#28351,#28352,#28353,
#28354,#28355,#28356,#28357),.UNSPECIFIED.,.F.,.F.,(4,3,3,3,3,3,3,3,3,3,
3,3,3,3,3,3,3,3,3,3,3,3,3,3,3,3,3,3,3,3,3,3,3,3,3,3,3,3,3,3,3,3,3,3,3,3,
3,3,3,3,3,3,3,3,3,3,3,3,3,3,3,3,3,3,3,3,3,3,3,3,3,3,3,3,3,3,3,3,3,3,3,3,
3,3,3,3,3,3,3,3,3,3,3,3,3,3,3,3,3,3,3,3,3,3,3,3,3,3,3,3,3,3,3,3,3,3,3,3,
3,3,3,3,3,3,3,3,3,3,3,3,3,3,3,3,3,3,3,3,3,3,3,3,3,3,3,3,3,3,3,3,3,3,3,3,
3,3,3,3,3,3,3,3,3,3,3,3,3,3,3,3,3,3,3,3,3,3,3,3,3,3,3,3,3,3,3,3,3,3,3,3,
3,3,3,3,3,3,3,3,3,3,3,3,3,3,3,3,3,3,3,3,3,3,3,3,3,3,3,3,3,3,3,3,3,3,3,3,
3,3,3,3,3,3,3,3,3,3,3,3,3,3,3,3,3,3,3,3,3,3,3,3,3,3,3,3,3,3,3,3,3,3,3,3,
3,3,3,3,3,3,3,3,3,3,3,3,3,3,3,3,3,3,3,3,3,3,3,3,3,3,3,3,3,3,3,3,3,3,3,3,
3,3,3,3,3,3,3,3,3,3,3,3,3,3,3,3,3,3,3,3,3,3,3,3,3,3,3,3,3,3,3,3,3,3,3,3,
3,3,3,3,3,3,3,3,3,3,3,3,3,3,3,3,3,3,3,3,3,3,3,3,3,3,3,3,4),(4.28246119527943E-9,
0.0034652681281801,0.00687242940177106,0.0103667445335539,0.0138610596653368,
0.0156250042014019,0.0190157839892208,0.0224178348014491,0.0258055922902865,
0.0281325594827445,0.0312500041203425,0.0343548473421466,0.037475093370765,
0.0405832662261407,0.0424040327347683,0.0455177086481123,0.0468750040392832,
0.0499627987483602,0.0530690100248885,0.0561603738895424,0.0566762810636709,
0.0597779137409201,0.0625000039582238,0.0655610201234744,0.0686445528264435,
0.0709490641408505,0.0740327685831872,0.0770974916934342,0.0781250038771645,
0.0811791567947574,0.0842563576791824,0.0852218183299554,0.0882945400129908,
0.0913571706438025,0.0937500037961051,0.0968242768316757,0.0994942051127108,
0.10256472509275,0.105643779774046,0.108694672677839,0.109375003715046,
0.112488684241175,0.113765891574605,0.116877176444821,0.119997923405768,
0.123100687570892,0.125000003633986,0.128036895852055,0.131296939986904,
0.134565943181066,0.137822163606388,0.140625003552927,0.142307492048774,
0.146036642072067,0.149783110285184,0.153509183609748,0.156250003471868,
0.156578085966361,0.160888775573082,0.165244323609507,0.169533415447559,
0.170848849805544,0.171875003390808,0.175330921947005,0.178800149992531,
0.182256910136981,0.185119812918138,0.187500003309749,0.190694523810658,
0.193901855640248,0.197097857176584,0.199391162798289,0.202588166915604,
0.20312500322869,0.206226511129359,0.209344193708185,0.21244797935182,0.213663126361204,
0.216775187127757,0.21875000314763,0.221819930189835,0.224909743868573,
0.227935632926332,0.231155317996451,0.234375003066571,0.237433103676189,
0.240514646151354,0.242208353843615,0.245288171570549,0.248352303987013,
0.250000002985512,0.253054024919063,0.256129782215123,0.256480893949142,
0.259549986295738,0.262614242655679,0.265625002904452,0.268709529756805,
0.270752887009876,0.273833543972924,0.276923666441809,0.279990687152964,
0.281250002823393,0.284408392940147,0.285024190340936,0.288183007578293,
0.291350912428235,0.294504040884251,0.296875002742334,0.29929495085409,
0.30270081128013,0.306116890853609,0.309519945653172,0.312500002661274,
0.31356554505925,0.317787758224659,0.322052811496531,0.326263109980809,
0.327836291415716,0.328125002580215,0.331927274896114,0.33574962411578,
0.3395482206321,0.342107246305058,0.343750002499156,0.347051643698974,0.350365644630868,
0.353668879451234,0.356378446861608,0.359375002418096,0.362514128770795,
0.365667209958344,0.368807746527187,0.370650117996298,0.373795562448653,
0.375000002337037,0.378082786271003,0.381183893107228,0.384270565843463,
0.384922332036222,0.388018769953228,0.390625002255978,0.393689235561965,
0.396775509006929,0.399194891190639,0.402281698048589,0.405348873685269,
0.406250002174918,0.409304742709111,0.412382839175511,0.413467479673848,
0.416541527475266,0.419604551075126,0.421875002093859,0.424948064259093,
0.42773971084943,0.430809172002479,0.433886820291231,0.436935275509955,
0.4375000020128,0.440606518771259,0.442011333140786,0.445115161674851,0.448228538706789,
0.451323290968326,0.45312500193174,0.456282342510317,0.459521047484455,
0.462768684605553,0.466003435576224,0.468750001850681,0.47055301334062,
0.474210443058062,0.477883134406651,0.481537830556625,0.484375001769622,
0.484823738026332,0.489213261589079,0.493655277315462,0.498019442592577,
0.499094685633417,0.500000001688562,0.503497627567315,0.507009126599634,
0.510507212055253,0.513365830089729,0.515625001607503,0.51883055149978,
0.522048676598966,0.5252556388077,0.527637277135351,0.530844267130396,0.531250001526443,
0.534355248747603,0.537476163980311,0.540583446947335,0.541909186539795,
0.545024129930491,0.546875001445384,0.549948104377738,0.55306480196476,
0.556181499551781,0.559340750458053,0.562500001364325,0.56555898572609,
0.568641365987411,0.570454018196863,0.573535084067246,0.5765996749299,0.578125001283265,
0.581178828028378,0.584254757107979,0.584726391116743,0.587796045004343,
0.590859854109304,0.593750001202206,0.596831179206684,0.598998303461887,
0.602075602889837,0.60516227182804,0.608224941259541,0.609375001121147,
0.612521872242794,0.613269615183655,0.616416355861326,0.619572293196611,
0.622713024488105,0.625000001040087,0.627540458695968,0.630910752823095,
0.634290870392211,0.637658265637536,0.640625000959028,0.641811189119748,
0.645923995501822,0.650071962847523,0.654175713491749,0.656082114248289,
0.656250000877969,0.660137074386143,0.664047376747306,0.667929555251047,
0.670353257980218,0.671875000796909,0.675198410694818,0.678534204406642,
0.681859055481715,0.684624574727358,0.68750000071585,0.690645525515084,
0.693804583586252,0.696951443479283,0.698896212868497,0.702047011391243,
0.703125000634791,0.706212271241102,0.709317421580882,0.712408133844682,
0.713168232448721,0.716268471167848,0.718750000553731,0.721815533751672,
0.72490282480177,0.727440574686775,0.730528674058012,0.733596703140776,
0.734375000472672,0.737430458292041,0.740509425515159,0.741712974544986,
0.744788347637247,0.747851705334679,0.750000000391613,0.753071972132896,
0.755985106935391,0.759053678863712,0.762130078583603,0.765176314451987,
0.765625000310553,0.76872536406504,0.77025673058307,0.773354148895053,0.776461172251143,
0.779548852799946,0.781250000229494,0.784527828763194,0.787747033109567,
0.79097518301591,0.794190254704431,0.796875000148435,0.798798646778559,
0.802393367631372,0.806001769812899,0.809593842770817,0.812500000067375,
0.813069549243939,0.817500723648727,0.821989999646579,0.826394083635229,
0.82734068549607,0.828124999986316,0.831665829430779,0.835221181681009,
0.838761951473735,0.841611963124513,0.843749999905257,0.846967292172057,
0.850196886470536,0.853415590340378,0.855883402042594,0.859100878762515,
0.859374999824197,0.862486916003167,0.865614062265672,0.868727696083591,
0.870155124685555,0.873275871396053,0.874999999743138,0.878075445398445,
0.88125133036017,0.884427215321895,0.887526107491987,0.890624999662079,
0.893684418953943,0.896767053153622,0.898699514305987,0.901781261910006,
0.904845741194692,0.906249999581019,0.909304724852279,0.912381985842226,
0.912971780026677,0.916043133144068,0.919107660166391,0.92187499949996,
0.924952903669854,0.927243676545674,0.93031777272575,0.933401066198121,
0.936459712106803,0.9374999994189,0.940632991306583,0.94151505894354,0.944646912269343,
0.947788250587123,0.950912907513048,0.953124999337841,0.955786056796131,
0.959146336339727,0.962515344219781,0.965875093199636,0.968749999256782,
0.970057136694009,0.973831896331178,0.977628944198497,0.981373014192044,
0.984327813703746,0.984374999175722,0.988529611647867,0.992691121632216,
0.996816070659385,0.998600013930966,0.999999998894935),.UNSPECIFIED.);
#4617=B_SPLINE_CURVE_WITH_KNOTS('',3,(#28358,#28359,#28360,#28361,#28362,
#28363,#28364,#28365,#28366,#28367,#28368,#28369,#28370,#28371,#28372,#28373,
#28374,#28375,#28376,#28377,#28378,#28379,#28380,#28381,#28382,#28383,#28384,
#28385,#28386,#28387,#28388,#28389,#28390,#28391,#28392,#28393,#28394,#28395,
#28396,#28397,#28398,#28399,#28400,#28401,#28402,#28403,#28404,#28405,#28406,
#28407,#28408,#28409,#28410,#28411,#28412,#28413,#28414,#28415,#28416,#28417,
#28418,#28419,#28420,#28421,#28422,#28423,#28424,#28425,#28426,#28427,#28428,
#28429,#28430,#28431,#28432,#28433,#28434,#28435,#28436,#28437,#28438,#28439,
#28440,#28441,#28442,#28443,#28444,#28445,#28446,#28447,#28448,#28449,#28450,
#28451,#28452,#28453,#28454,#28455,#28456,#28457,#28458,#28459,#28460,#28461,
#28462,#28463,#28464,#28465,#28466,#28467,#28468,#28469,#28470,#28471,#28472,
#28473,#28474,#28475,#28476,#28477,#28478,#28479,#28480,#28481,#28482,#28483,
#28484,#28485,#28486,#28487,#28488,#28489,#28490,#28491,#28492,#28493,#28494,
#28495,#28496,#28497,#28498,#28499,#28500,#28501,#28502,#28503,#28504,#28505,
#28506,#28507,#28508,#28509,#28510,#28511,#28512,#28513,#28514,#28515,#28516,
#28517,#28518,#28519,#28520,#28521,#28522,#28523,#28524,#28525,#28526,#28527,
#28528,#28529,#28530,#28531,#28532,#28533,#28534,#28535,#28536,#28537,#28538,
#28539,#28540,#28541,#28542,#28543,#28544,#28545,#28546,#28547,#28548,#28549,
#28550,#28551,#28552,#28553,#28554,#28555,#28556,#28557,#28558,#28559,#28560,
#28561,#28562,#28563,#28564,#28565,#28566,#28567,#28568,#28569,#28570,#28571,
#28572,#28573,#28574,#28575,#28576,#28577,#28578,#28579,#28580,#28581,#28582,
#28583,#28584,#28585,#28586,#28587,#28588,#28589,#28590,#28591,#28592,#28593,
#28594,#28595,#28596,#28597,#28598,#28599,#28600,#28601),.UNSPECIFIED.,
 .F.,.F.,(4,3,3,3,3,3,3,3,3,3,3,3,3,3,3,3,3,3,3,3,3,3,3,3,3,3,3,3,3,3,3,
3,3,3,3,3,3,3,3,3,3,3,3,3,3,3,3,3,3,3,3,3,3,3,3,3,3,3,3,3,3,3,3,3,3,3,3,
3,3,3,3,3,3,3,3,3,3,3,3,3,3,4),(5.35516426097628E-12,0.0263730870252173,
0.0519653713362759,0.0771483644018562,0.101693547419077,0.125,0.148947117922754,
0.172329710325005,0.195419031639643,0.218062944098664,0.237476972967033,
0.25,0.272277362590624,0.294256844753887,0.3125,0.333957901346472,0.354872918771361,
0.373030654657964,0.375,0.395992873416101,0.40625,0.41890573511327,0.4375,
0.451359479815329,0.465194858081158,0.46875,0.4765625,0.484375,0.488610434627695,
0.4921875,0.492974319754223,0.495956050363652,0.498820148640148,0.5,0.500004342087961,
0.502863320563874,0.505627542622796,0.5078125,0.511752213671062,0.515625,
0.52289330502561,0.530177914850831,0.53125,0.543705261072398,0.556417198895953,
0.5625,0.562514183175232,0.578699408584059,0.59375,0.609694299682127,0.625,
0.641748591828398,0.658752037360578,0.676168221571225,0.6875,0.705631238385404,
0.719834203389993,0.738123178832965,0.75,0.768848953260192,0.787975275750064,
0.807501667135173,0.8125,0.832319907630098,0.852391403486243,0.872802707986826,
0.875,0.89579431768194,0.917193105114393,0.9375,0.959855727068962,0.96875,
0.984375,0.989970635704306,0.9921875,0.994140625,0.9970703125,0.99853515625,
0.999267578125,0.9996337890625,0.99981689453125,0.999999999999995),
 .UNSPECIFIED.);
#4618=B_SPLINE_CURVE_WITH_KNOTS('',3,(#28910,#28911,#28912,#28913,#28914,
#28915,#28916,#28917,#28918,#28919),.UNSPECIFIED.,.F.,.F.,(4,3,3,4),(0.,
0.636132779257685,0.997584984989511,0.999988398992568),.UNSPECIFIED.);
#4619=B_SPLINE_CURVE_WITH_KNOTS('',3,(#28927,#28928,#28929,#28930,#28931,
#28932,#28933,#28934,#28935,#28936,#28937),.UNSPECIFIED.,.F.,.F.,(4,1,1,
1,1,1,1,1,4),(6.06895117891872E-8,0.125,0.25,0.375,0.5,0.625,0.75,0.875,
1.),.UNSPECIFIED.);
#4620=B_SPLINE_CURVE_WITH_KNOTS('',3,(#28938,#28939,#28940,#28941,#28942,
#28943,#28944,#28945,#28946,#28947,#28948,#28949,#28950,#28951,#28952,#28953,
#28954,#28955,#28956,#28957,#28958,#28959,#28960,#28961,#28962,#28963,#28964,
#28965,#28966,#28967,#28968,#28969,#28970,#28971,#28972,#28973,#28974,#28975,
#28976,#28977,#28978,#28979,#28980,#28981,#28982,#28983,#28984,#28985,#28986,
#28987,#28988,#28989,#28990,#28991,#28992,#28993,#28994,#28995,#28996,#28997,
#28998,#28999,#29000,#29001,#29002,#29003,#29004,#29005,#29006,#29007,#29008,
#29009,#29010,#29011,#29012,#29013,#29014,#29015,#29016,#29017,#29018,#29019,
#29020,#29021,#29022,#29023,#29024,#29025,#29026,#29027,#29028,#29029,#29030,
#29031,#29032,#29033,#29034),.UNSPECIFIED.,.F.,.F.,(4,3,3,3,3,3,3,3,3,3,
3,3,3,3,3,3,3,3,3,3,3,3,3,3,3,3,3,3,3,3,3,3,4),(0.,0.0476492445308846,0.0955532815424208,
0.125,0.142829106341345,0.190322092206355,0.237676079163425,0.25,0.285638443924062,
0.338321429074894,0.360859394751833,0.374393830441,0.381269063592637,0.415928659953108,
0.428473291782651,0.464175632150804,0.490952387426919,0.50070780827971,
0.571282653255263,0.618903761769869,0.625610065740764,0.659121771045337,
0.666524870284476,0.699955501680576,0.733707513078283,0.75,0.787117469886461,
0.823777492135554,0.85690869870577,0.875,0.927239093970382,0.952176360550699,
1.),.UNSPECIFIED.);
#4621=B_SPLINE_CURVE_WITH_KNOTS('',3,(#29137,#29138,#29139,#29140,#29141,
#29142,#29143,#29144,#29145,#29146,#29147,#29148,#29149,#29150,#29151,#29152,
#29153,#29154,#29155,#29156,#29157,#29158,#29159,#29160,#29161,#29162,#29163,
#29164,#29165,#29166,#29167,#29168,#29169,#29170,#29171,#29172,#29173,#29174,
#29175,#29176,#29177,#29178,#29179,#29180,#29181,#29182,#29183,#29184,#29185,
#29186,#29187,#29188,#29189,#29190,#29191,#29192,#29193,#29194,#29195,#29196,
#29197,#29198,#29199,#29200,#29201,#29202,#29203,#29204,#29205,#29206,#29207,
#29208,#29209,#29210,#29211,#29212,#29213,#29214,#29215,#29216,#29217,#29218,
#29219,#29220,#29221,#29222,#29223,#29224,#29225,#29226,#29227,#29228,#29229,
#29230,#29231,#29232,#29233,#29234,#29235,#29236,#29237,#29238,#29239,#29240,
#29241,#29242,#29243,#29244,#29245,#29246,#29247,#29248,#29249,#29250,#29251,
#29252,#29253,#29254,#29255,#29256,#29257,#29258,#29259,#29260,#29261,#29262,
#29263,#29264,#29265,#29266,#29267,#29268,#29269,#29270,#29271,#29272,#29273,
#29274,#29275,#29276,#29277,#29278),.UNSPECIFIED.,.F.,.F.,(4,3,3,3,3,3,
3,3,3,3,3,3,3,3,3,3,3,3,3,3,3,3,3,3,3,3,3,3,3,3,3,3,3,3,3,3,3,3,3,3,3,3,
3,3,3,3,3,4),(0.,0.0290073645090741,0.058605899391275,0.0886029236557415,
0.118357355974039,0.147064676500092,0.178545327965124,0.210520052739441,
0.243227315596292,0.248471898866173,0.263027156807298,0.2933295293203,0.315635682991496,
0.346532317675432,0.368426314562504,0.379553480493591,0.408411675569222,
0.423496256676916,0.434809692507687,0.440113273208952,0.455942686039685,
0.46875,0.477575835673196,0.484375,0.490656168552358,0.496503714624226,
0.5,0.505980743742062,0.511563897503361,0.515625,0.523594840633123,0.53125,
0.545975370931024,0.560582729332676,0.5625,0.568256063117514,0.595240059172669,
0.620537555474378,0.631978201202731,0.669217165290832,0.690252334618346,
0.735680048153583,0.763582268146511,0.815043867902883,0.858685049681881,
0.895166379617797,0.947583189808898,1.),.UNSPECIFIED.);
#4622=B_SPLINE_CURVE_WITH_KNOTS('',3,(#29282,#29283,#29284,#29285,#29286,
#29287,#29288,#29289,#29290,#29291,#29292,#29293,#29294,#29295,#29296,#29297,
#29298,#29299,#29300,#29301,#29302,#29303,#29304,#29305,#29306,#29307,#29308,
#29309,#29310,#29311,#29312,#29313,#29314,#29315,#29316,#29317,#29318,#29319,
#29320,#29321,#29322,#29323,#29324,#29325,#29326,#29327,#29328,#29329,#29330,
#29331,#29332,#29333,#29334,#29335,#29336,#29337,#29338,#29339,#29340,#29341,
#29342,#29343,#29344,#29345,#29346,#29347,#29348,#29349,#29350,#29351,#29352,
#29353,#29354,#29355,#29356,#29357,#29358,#29359,#29360,#29361,#29362,#29363,
#29364,#29365,#29366,#29367,#29368,#29369,#29370,#29371,#29372,#29373,#29374,
#29375,#29376,#29377,#29378,#29379,#29380,#29381,#29382,#29383,#29384,#29385,
#29386,#29387,#29388,#29389,#29390,#29391,#29392,#29393,#29394,#29395,#29396,
#29397,#29398,#29399,#29400,#29401,#29402,#29403,#29404,#29405,#29406,#29407,
#29408,#29409,#29410,#29411,#29412,#29413,#29414,#29415,#29416,#29417,#29418,
#29419,#29420,#29421,#29422,#29423,#29424,#29425,#29426),.UNSPECIFIED.,
 .F.,.F.,(4,3,3,3,3,3,3,3,3,3,3,3,3,3,3,3,3,3,3,3,3,3,3,3,3,3,3,3,3,3,3,
3,3,3,3,3,3,3,3,3,3,3,3,3,3,3,3,3,4),(0.,0.0504742933175192,0.101347271175623,
0.133418231961442,0.185243811098591,0.236613630739913,0.282895669866228,
0.307292546245931,0.325676899935448,0.352193659172207,0.372081228599777,
0.386182807280031,0.412305990299852,0.431743936882486,0.4375,0.452105326310389,
0.466825125840647,0.46875,0.476719840633135,0.484375,0.489939899954562,
0.495815534169186,0.5,0.505780252758934,0.512029300635757,0.515625,0.524450835673198,
0.53125,0.547082617481283,0.559860460209567,0.565190359694114,0.594275245806436,
0.61393185272236,0.627106080280645,0.658211585493941,0.681540714403912,
0.70269044332316,0.727109272228494,0.744712813062646,0.751528101133828,
0.783964377894213,0.815789783050237,0.847042779696298,0.875760205098858,
0.906820153824144,0.936623220991711,0.96608954317497,0.995116759852619,
1.),.UNSPECIFIED.);
#4623=B_SPLINE_CURVE_WITH_KNOTS('',3,(#29432,#29433,#29434,#29435,#29436,
#29437,#29438,#29439,#29440,#29441,#29442,#29443,#29444,#29445,#29446,#29447,
#29448,#29449,#29450,#29451,#29452,#29453,#29454,#29455,#29456,#29457,#29458,
#29459,#29460,#29461,#29462,#29463,#29464,#29465,#29466,#29467,#29468,#29469,
#29470,#29471,#29472,#29473,#29474,#29475,#29476,#29477,#29478,#29479,#29480,
#29481,#29482,#29483,#29484,#29485,#29486,#29487,#29488,#29489,#29490,#29491,
#29492,#29493,#29494,#29495,#29496,#29497,#29498,#29499,#29500,#29501,#29502,
#29503,#29504,#29505,#29506,#29507,#29508,#29509,#29510,#29511,#29512,#29513,
#29514,#29515,#29516,#29517,#29518,#29519,#29520,#29521,#29522,#29523,#29524,
#29525,#29526,#29527,#29528,#29529,#29530,#29531,#29532,#29533,#29534,#29535,
#29536,#29537,#29538,#29539,#29540,#29541,#29542,#29543,#29544,#29545,#29546,
#29547,#29548,#29549,#29550,#29551,#29552,#29553,#29554,#29555,#29556,#29557,
#29558,#29559,#29560,#29561,#29562,#29563,#29564,#29565,#29566,#29567,#29568,
#29569,#29570,#29571,#29572,#29573),.UNSPECIFIED.,.F.,.F.,(4,3,3,3,3,3,
3,3,3,3,3,3,3,3,3,3,3,3,3,3,3,3,3,3,3,3,3,3,3,3,3,3,3,3,3,3,3,3,3,3,3,3,
3,3,3,3,3,4),(0.,0.0504580584263137,0.101317565953683,0.131412793156928,
0.183261325905149,0.234655312364732,0.260360840613928,0.303207135520824,
0.320298005701684,0.355517482395744,0.374574616857186,0.399204808022628,
0.425232943100759,0.431746020241513,0.4375,0.452105920475174,0.466826271248144,
0.46875,0.47672008600552,0.484375,0.489940071811738,0.495815883841961,0.5,
0.505780427679033,0.512029662134438,0.515625,0.524451088920623,0.53125,
0.547070908749231,0.5625,0.591645864421819,0.611631559238773,0.625659379497012,
0.657127390362121,0.680728398510953,0.700203488856136,0.725867455906792,
0.743852454998553,0.751531422957449,0.78396830056542,0.815794495925735,
0.847048462782438,0.875752715001578,0.906814536251183,0.936621846447972,
0.966092970735841,0.995125805222145,1.),.UNSPECIFIED.);
#4624=B_SPLINE_CURVE_WITH_KNOTS('',3,(#29752,#29753,#29754,#29755,#29756,
#29757,#29758,#29759,#29760,#29761),.UNSPECIFIED.,.F.,.F.,(4,2,2,2,4),(-0.559649019319008,
-0.525912938280506,-0.33622056949388,0.,0.00138057665914141),
 .UNSPECIFIED.);
#4625=B_SPLINE_CURVE_WITH_KNOTS('',3,(#29765,#29766,#29767,#29768,#29769,
#29770,#29771,#29772,#29773,#29774),.UNSPECIFIED.,.F.,.F.,(4,2,2,2,4),(-0.00138055939550528,
0.,0.33622019516776,0.525912283290928,0.559648323888169),.UNSPECIFIED.);
#4626=B_SPLINE_CURVE_WITH_KNOTS('',3,(#29785,#29786,#29787,#29788,#29789,
#29790,#29791,#29792,#29793,#29794),.UNSPECIFIED.,.F.,.F.,(4,2,2,2,4),(0.,
0.0477933535295782,0.345379539558703,0.741817028209661,0.743288071109462),
 .UNSPECIFIED.);
#4627=B_SPLINE_CURVE_WITH_KNOTS('',3,(#29798,#29799,#29800,#29801,#29802,
#29803,#29804,#29805,#29806,#29807),.UNSPECIFIED.,.F.,.F.,(4,2,2,2,4),(-0.743287909938841,
-0.74181684467126,-0.345379570680074,-0.0477933776101926,0.),
 .UNSPECIFIED.);
#4628=B_SPLINE_CURVE_WITH_KNOTS('',3,(#29827,#29828,#29829,#29830,#29831,
#29832,#29833,#29834,#29835,#29836),.UNSPECIFIED.,.F.,.F.,(4,2,2,2,4),(-0.650345174559764,
-0.600276631048851,-0.350889327811561,0.,0.00139849998739807),
 .UNSPECIFIED.);
#4629=B_SPLINE_CURVE_WITH_KNOTS('',3,(#29839,#29840,#29841,#29842,#29843,
#29844,#29845,#29846),.UNSPECIFIED.,.F.,.F.,(4,2,2,4),(-0.150648162570471,
-0.150441585188145,-0.0949610521660455,-0.000104753907648664),
 .UNSPECIFIED.);
#4630=B_SPLINE_CURVE_WITH_KNOTS('',3,(#29851,#29852,#29853,#29854,#29855,
#29856,#29857,#29858),.UNSPECIFIED.,.F.,.F.,(4,2,2,4),(2.29740897245143E-5,
0.0949610936421317,0.150441697671403,0.150648270389263),.UNSPECIFIED.);
#4631=B_SPLINE_CURVE_WITH_KNOTS('',3,(#29862,#29863,#29864,#29865,#29866,
#29867,#29868,#29869),.UNSPECIFIED.,.F.,.F.,(4,2,2,4),(-0.00139614869987864,
0.,0.350789793914627,0.878157871485161),.UNSPECIFIED.);
#4632=B_SPLINE_CURVE_WITH_KNOTS('',3,(#29880,#29881,#29882,#29883,#29884,
#29885,#29886,#29887,#29888,#29889,#29890,#29891,#29892,#29893,#29894,#29895,
#29896,#29897,#29898,#29899,#29900,#29901,#29902,#29903,#29904,#29905,#29906,
#29907,#29908,#29909,#29910,#29911,#29912,#29913,#29914,#29915,#29916,#29917,
#29918,#29919,#29920,#29921,#29922,#29923,#29924,#29925,#29926,#29927,#29928,
#29929,#29930,#29931,#29932,#29933,#29934,#29935,#29936,#29937,#29938,#29939,
#29940,#29941,#29942,#29943,#29944,#29945,#29946,#29947,#29948,#29949,#29950,
#29951,#29952,#29953,#29954,#29955,#29956,#29957,#29958,#29959,#29960,#29961,
#29962,#29963,#29964,#29965,#29966,#29967,#29968,#29969,#29970,#29971,#29972,
#29973,#29974,#29975,#29976,#29977,#29978,#29979,#29980,#29981,#29982,#29983,
#29984,#29985,#29986,#29987,#29988,#29989,#29990,#29991,#29992,#29993,#29994,
#29995,#29996,#29997,#29998,#29999,#30000,#30001,#30002,#30003,#30004,#30005,
#30006,#30007,#30008,#30009,#30010,#30011,#30012,#30013,#30014,#30015),
 .UNSPECIFIED.,.F.,.F.,(4,3,3,3,3,3,3,3,3,3,3,3,3,3,3,3,3,3,3,3,3,3,3,3,
3,3,3,3,3,3,3,3,3,3,3,3,3,3,3,3,3,3,3,3,3,4),(0.,0.0290130427656608,0.0586161953116035,
0.0886171965326167,0.118359413110621,0.14705678763029,0.178538277441474,
0.210513683813682,0.243221414211374,0.248468577042543,0.262862232803172,
0.295297591521948,0.31662280051432,0.348363771574743,0.370647828681057,
0.382500567006196,0.411556131132956,0.4375,0.453320908749241,0.46875,0.477576088920612,
0.484375,0.490656351380805,0.496504066116142,0.5,0.505980915422004,0.511564238098985,
0.515625,0.523595086005519,0.53125,0.545975917347068,0.560583867318469,
0.5625,0.568253979758484,0.595238106023579,0.620535724397105,0.631974228758039,
0.669216386388171,0.690253027843987,0.735684047445598,0.763574625011726,
0.815042764632285,0.859200040932575,0.895480423856977,0.947740211928489,
1.),.UNSPECIFIED.);
#4633=B_SPLINE_CURVE_WITH_KNOTS('',3,(#30023,#30024,#30025,#30026,#30027,
#30028,#30029,#30030,#30031,#30032),.UNSPECIFIED.,.F.,.F.,(4,2,2,2,4),(-0.125663823194381,
-0.120139569567565,-0.0549585337346272,-0.00813308457872428,0.),
 .UNSPECIFIED.);
#4634=B_SPLINE_CURVE_WITH_KNOTS('',3,(#30036,#30037,#30038,#30039,#30040,
#30041,#30042,#30043,#30044,#30045),.UNSPECIFIED.,.F.,.F.,(4,2,2,2,4),(-0.115606008219437,
-0.0981872333728485,-0.0502074263840239,0.,0.00487690451944008),
 .UNSPECIFIED.);
#4635=B_SPLINE_CURVE_WITH_KNOTS('',3,(#30058,#30059,#30060,#30061,#30062,
#30063,#30064,#30065,#30066,#30067,#30068,#30069,#30070,#30071,#30072,#30073,
#30074,#30075,#30076,#30077,#30078,#30079,#30080,#30081,#30082,#30083,#30084,
#30085,#30086,#30087,#30088,#30089,#30090,#30091,#30092,#30093,#30094,#30095,
#30096,#30097,#30098,#30099,#30100,#30101,#30102,#30103,#30104,#30105,#30106,
#30107,#30108,#30109,#30110,#30111,#30112,#30113,#30114,#30115),
 .UNSPECIFIED.,.F.,.F.,(4,3,3,3,3,3,3,3,3,3,3,3,3,3,3,3,3,3,3,4),(0.,0.0209768755126978,
0.0430193489958584,0.066551449672816,0.0925179817604086,0.12564657274605,
0.157459480377185,0.183073824760989,0.206890952399892,0.232692756100865,
0.250195730914039,0.259408997481499,0.288888401005764,0.326790467781217,
0.364597654823062,0.394203907114017,0.4218703423988,0.450335250721118,0.482098978020067,
0.5),.UNSPECIFIED.);
#4636=B_SPLINE_CURVE_WITH_KNOTS('',3,(#30117,#30118,#30119,#30120,#30121,
#30122,#30123,#30124),.UNSPECIFIED.,.F.,.F.,(4,1,1,1,1,4),(0.,0.2,0.4,0.6,
0.8,1.),.UNSPECIFIED.);
#4637=B_SPLINE_CURVE_WITH_KNOTS('',3,(#30128,#30129,#30130,#30131,#30132,
#30133,#30134,#30135,#30136,#30137,#30138,#30139,#30140,#30141,#30142,#30143,
#30144,#30145,#30146,#30147,#30148,#30149,#30150,#30151,#30152,#30153,#30154,
#30155,#30156,#30157,#30158,#30159,#30160,#30161,#30162,#30163,#30164,#30165,
#30166,#30167,#30168,#30169,#30170,#30171,#30172,#30173,#30174,#30175,#30176,
#30177,#30178,#30179,#30180,#30181,#30182),.UNSPECIFIED.,.F.,.F.,(4,3,3,
3,3,3,3,3,3,3,3,3,3,3,3,3,3,3,4),(0.,0.0232254816983743,0.0477891065673907,
0.0743132726052906,0.104825369550792,0.124908731425604,0.145853466758666,
0.175327084956769,0.202002440251664,0.230192146211353,0.250139369522363,
0.260437819612014,0.295037907165635,0.346278430374229,0.380748687894821,
0.411492865802003,0.444695254231372,0.482819070255646,0.500000000000012),
 .UNSPECIFIED.);
#4638=B_SPLINE_CURVE_WITH_KNOTS('',3,(#30184,#30185,#30186,#30187,#30188,
#30189,#30190,#30191,#30192,#30193,#30194,#30195,#30196,#30197,#30198,#30199,
#30200,#30201,#30202,#30203,#30204,#30205,#30206,#30207,#30208,#30209,#30210,
#30211,#30212,#30213,#30214,#30215,#30216,#30217,#30218,#30219,#30220,#30221,
#30222,#30223,#30224,#30225,#30226,#30227,#30228,#30229,#30230,#30231,#30232,
#30233,#30234,#30235,#30236,#30237,#30238,#30239,#30240,#30241),
 .UNSPECIFIED.,.F.,.F.,(4,3,3,3,3,3,3,3,3,3,3,3,3,3,3,3,3,3,3,4),(0.500000000000012,
0.553513869012114,0.590378551523534,0.599999902999723,0.624715783809201,
0.661625082159712,0.703015953896881,0.747144754308747,0.783587821076554,
0.799999442486707,0.816618233924173,0.847963111038282,0.871576501586344,
0.903682376189758,0.922338060629563,0.939075518861506,0.96062068740291,
0.977048183662052,0.990504302768856,1.),.UNSPECIFIED.);
#4639=B_SPLINE_CURVE_WITH_KNOTS('',3,(#30256,#30257,#30258,#30259,#30260,
#30261,#30262),.UNSPECIFIED.,.F.,.F.,(4,3,4),(0.,0.5029966780264,1.),
 .UNSPECIFIED.);
#4640=B_SPLINE_CURVE_WITH_KNOTS('',3,(#30266,#30267,#30268,#30269,#30270,
#30271,#30272,#30273,#30274,#30275,#30276,#30277,#30278,#30279,#30280,#30281,
#30282,#30283,#30284,#30285,#30286,#30287,#30288,#30289,#30290,#30291,#30292,
#30293,#30294,#30295,#30296,#30297,#30298,#30299,#30300,#30301,#30302,#30303,
#30304,#30305,#30306,#30307,#30308,#30309,#30310,#30311,#30312,#30313,#30314,
#30315,#30316,#30317,#30318,#30319,#30320,#30321,#30322,#30323,#30324,#30325,
#30326,#30327,#30328,#30329,#30330,#30331,#30332,#30333,#30334,#30335,#30336,
#30337,#30338,#30339,#30340,#30341,#30342,#30343,#30344,#30345,#30346,#30347,
#30348,#30349,#30350,#30351,#30352,#30353,#30354,#30355,#30356,#30357,#30358,
#30359,#30360,#30361,#30362),.UNSPECIFIED.,.F.,.F.,(4,3,3,3,3,3,3,3,3,3,
3,3,3,3,3,3,3,3,3,3,3,3,3,3,3,3,3,3,3,3,3,3,4),(0.,0.0673211154621922,0.134757216009796,
0.194817912007347,0.241497801402382,0.302044861842882,0.355917164443241,
0.375,0.407142271936721,0.431107464285212,0.4375,0.460978254061846,0.485030910550717,
0.5,0.518729963282031,0.538048426601533,0.558657563701937,0.5625,0.579005254261611,
0.595938153351811,0.61320904645473,0.625,0.654648564740949,0.68389123299071,
0.713112800369581,0.74257020719504,0.75,0.799536320159702,0.845692140328104,
0.887812800257649,0.928114145162417,0.965930344556247,0.999999998219709),
 .UNSPECIFIED.);
#4641=B_SPLINE_CURVE_WITH_KNOTS('',3,(#30363,#30364,#30365,#30366,#30367,
#30368,#30369,#30370,#30371,#30372,#30373,#30374,#30375,#30376,#30377,#30378),
 .UNSPECIFIED.,.F.,.F.,(4,3,3,3,3,4),(0.,0.223564597414431,0.442100838610591,
0.65453444911353,0.856353763131463,0.999999999999954),.UNSPECIFIED.);
#4642=B_SPLINE_CURVE_WITH_KNOTS('',3,(#30400,#30401,#30402,#30403,#30404,
#30405,#30406),.UNSPECIFIED.,.F.,.F.,(4,3,4),(0.,0.502998052734124,1.),
 .UNSPECIFIED.);
#4643=B_SPLINE_CURVE_WITH_KNOTS('',3,(#30456,#30457,#30458,#30459,#30460,
#30461,#30462,#30463,#30464,#30465,#30466,#30467,#30468,#30469,#30470,#30471,
#30472,#30473,#30474,#30475,#30476,#30477,#30478,#30479,#30480,#30481,#30482,
#30483,#30484,#30485,#30486,#30487,#30488,#30489,#30490,#30491,#30492,#30493,
#30494,#30495,#30496,#30497,#30498,#30499,#30500,#30501,#30502,#30503,#30504),
 .UNSPECIFIED.,.F.,.F.,(4,3,3,3,3,3,3,3,3,3,3,3,3,3,3,3,4),(0.,0.112336860549818,
0.2,0.28422011485426,0.362053967706262,0.4,0.483044099367124,0.50036412780871,
0.577558938213704,0.6,0.66379587459241,0.74249963206756,0.750071810361121,
0.8,0.856088069783777,0.919696669533124,1.),.UNSPECIFIED.);
#4644=B_SPLINE_CURVE_WITH_KNOTS('',3,(#30505,#30506,#30507,#30508,#30509,
#30510),.UNSPECIFIED.,.F.,.F.,(4,1,1,4),(0.,0.333333333333333,0.666666666666667,
1.),.UNSPECIFIED.);
#4645=B_SPLINE_CURVE_WITH_KNOTS('',3,(#30560,#30561,#30562,#30563,#30564,
#30565,#30566,#30567),.UNSPECIFIED.,.F.,.F.,(4,1,1,1,1,4),(0.,0.2,0.4,0.6,
0.8,1.),.UNSPECIFIED.);
#4646=B_SPLINE_CURVE_WITH_KNOTS('',3,(#30568,#30569,#30570,#30571,#30572,
#30573),.UNSPECIFIED.,.F.,.F.,(4,1,1,4),(0.,0.333333333333333,0.666666666666667,
1.),.UNSPECIFIED.);
#4647=B_SPLINE_CURVE_WITH_KNOTS('',3,(#30585,#30586,#30587,#30588,#30589,
#30590,#30591,#30592,#30593,#30594,#30595,#30596,#30597,#30598,#30599,#30600,
#30601,#30602,#30603,#30604,#30605,#30606,#30607,#30608,#30609,#30610,#30611,
#30612,#30613,#30614,#30615,#30616,#30617,#30618,#30619,#30620,#30621,#30622,
#30623,#30624,#30625,#30626,#30627,#30628,#30629,#30630,#30631,#30632,#30633,
#30634,#30635,#30636,#30637,#30638,#30639,#30640,#30641,#30642),
 .UNSPECIFIED.,.F.,.F.,(4,3,3,3,3,3,3,3,3,3,3,3,3,3,3,3,3,3,3,4),(0.,0.0201516073596035,
0.0412884304277217,0.0637839932683201,0.0883858752793829,0.118394599178245,
0.151777336222632,0.176979395725634,0.200057370883106,0.230152497200472,
0.250235062670459,0.255198981053635,0.282449418850189,0.315033833690904,
0.358247022542373,0.387033662667427,0.412876806118975,0.443231287754012,
0.470280097861578,0.5),.UNSPECIFIED.);
#4648=B_SPLINE_CURVE_WITH_KNOTS('',3,(#30643,#30644,#30645,#30646,#30647,
#30648,#30649,#30650,#30651,#30652,#30653,#30654,#30655,#30656,#30657,#30658,
#30659,#30660,#30661,#30662,#30663,#30664,#30665,#30666,#30667,#30668,#30669,
#30670,#30671,#30672,#30673,#30674,#30675,#30676,#30677,#30678,#30679,#30680,
#30681,#30682,#30683,#30684,#30685,#30686,#30687,#30688,#30689,#30690,#30691,
#30692,#30693,#30694,#30695,#30696,#30697,#30698,#30699,#30700,#30701,#30702,
#30703,#30704,#30705,#30706,#30707,#30708,#30709,#30710,#30711,#30712),
 .UNSPECIFIED.,.F.,.F.,(4,3,3,3,3,3,3,3,3,3,3,3,3,3,3,3,3,3,3,3,3,3,3,4),
(0.5,0.546047274895147,0.577594024503398,0.599999853233931,0.605137766339132,
0.631279064527693,0.659584706675716,0.690047604568452,0.700000304008013,
0.72806361251315,0.762571418490817,0.791881117320141,0.799999387744072,
0.818368789185298,0.844061497720239,0.863301257243668,0.897475942932751,
0.900000058328237,0.915607081014024,0.935331872565244,0.955902901075746,
0.97450932827462,0.989093750790385,1.),.UNSPECIFIED.);
#4649=B_SPLINE_CURVE_WITH_KNOTS('',3,(#30714,#30715,#30716,#30717,#30718,
#30719,#30720,#30721,#30722,#30723,#30724,#30725,#30726,#30727,#30728,#30729,
#30730,#30731,#30732,#30733,#30734,#30735,#30736,#30737,#30738,#30739,#30740,
#30741,#30742,#30743,#30744,#30745,#30746,#30747,#30748,#30749,#30750,#30751,
#30752,#30753,#30754,#30755,#30756,#30757,#30758,#30759,#30760,#30761,#30762,
#30763,#30764,#30765,#30766,#30767,#30768,#30769,#30770,#30771),
 .UNSPECIFIED.,.F.,.F.,(4,3,3,3,3,3,3,3,3,3,3,3,3,3,3,3,3,3,3,4),(0.,0.0220447607244214,
0.0453148930434859,0.0703574074793196,0.0987468145342216,0.1248796813144,
0.141074481757594,0.169495046433079,0.195493612744309,0.224010508913495,
0.250177782555768,0.251983214650552,0.283131358228246,0.325355102646017,
0.361424623654404,0.391397246083346,0.426191980451225,0.457636116510208,
0.494065624848054,0.499999999935016),.UNSPECIFIED.);
#4650=B_SPLINE_CURVE_WITH_KNOTS('',3,(#30773,#30774,#30775,#30776,#30777,
#30778,#30779,#30780,#30781,#30782,#30783,#30784,#30785,#30786,#30787,#30788,
#30789,#30790,#30791,#30792,#30793,#30794,#30795,#30796,#30797,#30798,#30799,
#30800,#30801,#30802,#30803,#30804,#30805,#30806,#30807,#30808,#30809,#30810,
#30811,#30812,#30813,#30814,#30815,#30816,#30817,#30818,#30819,#30820,#30821,
#30822,#30823,#30824,#30825,#30826,#30827,#30828,#30829,#30830,#30831,#30832,
#30833),.UNSPECIFIED.,.F.,.F.,(4,3,3,3,3,3,3,3,3,3,3,3,3,3,3,3,3,3,3,3,
4),(0.499999999999993,0.550329897380635,0.584057241780336,0.59999983500443,
0.615703059437185,0.650069102209683,0.685700262252275,0.700000441914484,
0.734487856766239,0.769274955103562,0.80028783986109,0.830450214033769,
0.853700993921345,0.878780333113577,0.899759372196207,0.917708854008932,
0.933539271676736,0.952451383720256,0.969980264982666,0.984990132491333,
1.),.UNSPECIFIED.);
#4651=B_SPLINE_CURVE_WITH_KNOTS('',3,(#30837,#30838,#30839,#30840,#30841,
#30842,#30843,#30844,#30845,#30846),.UNSPECIFIED.,.F.,.F.,(4,2,2,2,4),(-0.128792590620916,
-0.128247538942988,-0.09827687814719,-0.0675625931234782,0.),
 .UNSPECIFIED.);
#4652=B_SPLINE_CURVE_WITH_KNOTS('',3,(#30850,#30851,#30852,#30853,#30854,
#30855,#30856,#30857,#30858,#30859),.UNSPECIFIED.,.F.,.F.,(4,2,2,2,4),(-0.116376671145237,
-0.057277674707248,-0.0281524135563388,-2.31183683307989E-11,0.000513916977242845),
 .UNSPECIFIED.);
#4653=B_SPLINE_CURVE_WITH_KNOTS('',3,(#30867,#30868,#30869,#30870,#30871,
#30872),.UNSPECIFIED.,.F.,.F.,(4,1,1,4),(-1.60570291183478,-1.14693065131056,
-0.688158390786333,-2.22044604925032E-16),.UNSPECIFIED.);
#4654=B_SPLINE_CURVE_WITH_KNOTS('',3,(#30876,#30877,#30878,#30879,#30880,
#30881,#30882,#30883,#30884,#30885,#30886,#30887,#30888,#30889),
 .UNSPECIFIED.,.F.,.F.,(4,2,2,2,2,2,4),(-0.0446745490144121,-0.0444973001621928,
-0.0349011859168824,-0.0250006610001798,-0.0148293614599646,-0.00903744365727658,
-0.000688947677759585),.UNSPECIFIED.);
#4655=B_SPLINE_CURVE_WITH_KNOTS('',3,(#30891,#30892,#30893,#30894,#30895,
#30896,#30897,#30898,#30899,#30900),.UNSPECIFIED.,.F.,.F.,(4,2,2,2,4),(-0.123792008037082,
-0.0610961173512144,-0.0301345155787575,0.,0.000546169505624025),
 .UNSPECIFIED.);
#4656=B_SPLINE_CURVE_WITH_KNOTS('',3,(#30906,#30907,#30908,#30909,#30910,
#30911,#30912,#30913,#30914,#30915,#30916,#30917,#30918,#30919,#30920,#30921,
#30922,#30923,#30924,#30925,#30926,#30927,#30928,#30929,#30930,#30931,#30932,
#30933,#30934,#30935,#30936,#30937,#30938,#30939,#30940,#30941,#30942,#30943,
#30944,#30945,#30946,#30947,#30948,#30949,#30950,#30951,#30952,#30953,#30954,
#30955,#30956,#30957,#30958,#30959,#30960,#30961,#30962,#30963,#30964,#30965,
#30966,#30967,#30968,#30969,#30970,#30971,#30972,#30973,#30974,#30975,#30976,
#30977,#30978,#30979,#30980,#30981,#30982,#30983,#30984,#30985,#30986,#30987,
#30988,#30989,#30990,#30991,#30992,#30993,#30994,#30995,#30996,#30997,#30998,
#30999,#31000,#31001,#31002,#31003,#31004,#31005,#31006,#31007,#31008,#31009,
#31010,#31011,#31012,#31013,#31014,#31015,#31016,#31017),.UNSPECIFIED.,
 .F.,.F.,(4,3,3,3,3,3,3,3,3,3,3,3,3,3,3,3,3,3,3,3,3,3,3,3,3,3,3,3,3,3,3,
3,3,3,3,3,3,4),(1.2192238837033E-10,0.0450414076663513,0.089267323528465,
0.133358199274977,0.177449075021489,0.219327141488749,0.242983826392778,
0.267345524531766,0.30052489392586,0.332288401052318,0.361990069178642,
0.375,0.400430297724544,0.425331282915455,0.437769952433525,0.462298555667877,
0.487733029089728,0.5,0.53125,0.562343164550161,0.593932226270679,0.625,
0.648437710798349,0.672574850403566,0.696956568077923,0.705931325929027,
0.729547283284428,0.75,0.77510799438099,0.800080995785743,0.823972253513324,
0.847934355633213,0.872343298752635,0.875,0.906994957987268,0.940030260229622,
0.974356573464851,0.999999999951362),.UNSPECIFIED.);
#4657=B_SPLINE_CURVE_WITH_KNOTS('',3,(#31018,#31019,#31020,#31021,#31022,
#31023,#31024,#31025,#31026,#31027,#31028,#31029,#31030,#31031,#31032,#31033,
#31034,#31035,#31036,#31037,#31038,#31039,#31040,#31041,#31042,#31043,#31044,
#31045,#31046,#31047,#31048,#31049,#31050,#31051,#31052,#31053,#31054,#31055,
#31056,#31057,#31058,#31059,#31060,#31061,#31062,#31063,#31064,#31065,#31066,
#31067,#31068,#31069,#31070,#31071,#31072,#31073,#31074,#31075,#31076,#31077,
#31078,#31079,#31080,#31081,#31082,#31083,#31084,#31085,#31086,#31087,#31088,
#31089,#31090,#31091,#31092,#31093,#31094,#31095,#31096,#31097,#31098,#31099,
#31100,#31101,#31102,#31103,#31104,#31105,#31106,#31107,#31108,#31109,#31110,
#31111,#31112,#31113,#31114,#31115,#31116,#31117,#31118,#31119,#31120,#31121,
#31122,#31123,#31124,#31125,#31126,#31127,#31128,#31129,#31130,#31131,#31132,
#31133,#31134,#31135,#31136,#31137,#31138,#31139,#31140,#31141,#31142,#31143,
#31144,#31145,#31146,#31147,#31148,#31149,#31150,#31151,#31152,#31153,#31154,
#31155,#31156,#31157,#31158,#31159,#31160,#31161,#31162,#31163,#31164,#31165,
#31166,#31167,#31168,#31169,#31170,#31171,#31172,#31173,#31174,#31175,#31176,
#31177,#31178,#31179,#31180),.UNSPECIFIED.,.F.,.F.,(4,3,3,3,3,3,3,3,3,3,
3,3,3,3,3,3,3,3,3,3,3,3,3,3,3,3,3,3,3,3,3,3,3,3,3,3,3,3,3,3,3,3,3,3,3,3,
3,3,3,3,3,3,3,3,4),(0.,0.0347899081694819,0.0696372415910073,0.104759039370873,
0.125,0.149765478562314,0.173309591001948,0.1875,0.204151691280955,0.220935439889356,
0.238812640550319,0.25,0.266885915965383,0.284537549712578,0.301993246026595,
0.3125,0.336110034489451,0.357580308078284,0.375,0.395270832891966,0.414822125100852,
0.433175202838111,0.4375,0.442624404621873,0.457086209074222,0.471717413614374,
0.487266354477659,0.5,0.511746021707614,0.523365185254192,0.53125,0.543467375442286,
0.555206110564545,0.5625,0.582104910524563,0.602444262580356,0.623708196935267,
0.636232158843689,0.659551134839808,0.683494861743533,0.6875,0.701432763575235,
0.720486925250639,0.739486623875888,0.75,0.774506338276023,0.798290020287568,
0.821710408485118,0.845065396213416,0.868494895324413,0.875,0.90762089112326,
0.941196712258462,0.975546762325387,1.),.UNSPECIFIED.);
#4658=B_SPLINE_CURVE_WITH_KNOTS('',3,(#31189,#31190,#31191,#31192,#31193),
 .UNSPECIFIED.,.F.,.F.,(4,1,4),(6.0791571649287E-8,0.5,1.),
 .UNSPECIFIED.);
#4659=B_SPLINE_CURVE_WITH_KNOTS('',3,(#31195,#31196,#31197,#31198,#31199,
#31200,#31201,#31202,#31203,#31204,#31205,#31206,#31207,#31208,#31209,#31210,
#31211,#31212,#31213,#31214,#31215,#31216,#31217,#31218,#31219,#31220,#31221,
#31222,#31223,#31224,#31225,#31226,#31227,#31228,#31229,#31230,#31231,#31232,
#31233,#31234,#31235,#31236,#31237,#31238,#31239,#31240,#31241,#31242,#31243,
#31244,#31245,#31246,#31247,#31248,#31249,#31250,#31251,#31252,#31253,#31254,
#31255,#31256,#31257,#31258,#31259,#31260,#31261,#31262,#31263,#31264,#31265,
#31266,#31267,#31268,#31269,#31270,#31271,#31272,#31273,#31274,#31275,#31276,
#31277,#31278,#31279,#31280,#31281,#31282,#31283,#31284,#31285,#31286,#31287,
#31288,#31289,#31290,#31291,#31292,#31293,#31294,#31295,#31296,#31297,#31298,
#31299,#31300,#31301,#31302,#31303,#31304,#31305,#31306),.UNSPECIFIED.,
 .F.,.F.,(4,3,3,3,3,3,3,3,3,3,3,3,3,3,3,3,3,3,3,3,3,3,3,3,3,3,3,3,3,3,3,
3,3,3,3,3,3,4),(1.12589495899714E-10,0.0749910390910546,0.121652147197386,
0.172918215199377,0.225149745512024,0.252539610675905,0.300555648433039,
0.34890938608644,0.369490564261115,0.386692757305106,0.413969699328908,
0.431234098785139,0.438207916887771,0.453478958443886,0.46875,0.479471139097399,
0.490621493906337,0.5,0.512629998210805,0.526249966371014,0.54034796495319,
0.554789402910203,0.5625,0.586014871431338,0.609234634391659,0.621446051619209,
0.632370101023809,0.681100803449178,0.72096320122719,0.745593063438843,
0.775303780005915,0.813272716099255,0.850302911941005,0.875813399239711,
0.911800022781592,0.946250233340704,0.97869932943025,0.999999985673272),
 .UNSPECIFIED.);
#4660=B_SPLINE_CURVE_WITH_KNOTS('',3,(#31309,#31310,#31311,#31312,#31313,
#31314,#31315,#31316,#31317,#31318,#31319,#31320,#31321,#31322,#31323,#31324,
#31325,#31326,#31327,#31328,#31329,#31330,#31331,#31332,#31333,#31334,#31335,
#31336,#31337,#31338,#31339,#31340,#31341,#31342,#31343,#31344,#31345,#31346,
#31347,#31348,#31349,#31350,#31351,#31352,#31353,#31354,#31355,#31356,#31357,
#31358,#31359,#31360,#31361,#31362,#31363,#31364,#31365,#31366,#31367,#31368,
#31369,#31370,#31371,#31372,#31373,#31374,#31375,#31376,#31377,#31378,#31379,
#31380,#31381,#31382,#31383,#31384,#31385,#31386,#31387,#31388,#31389,#31390,
#31391,#31392,#31393,#31394,#31395,#31396,#31397,#31398,#31399,#31400,#31401,
#31402,#31403,#31404,#31405,#31406,#31407,#31408,#31409,#31410,#31411,#31412,
#31413,#31414),.UNSPECIFIED.,.F.,.F.,(4,3,3,3,3,3,3,3,3,3,3,3,3,3,3,3,3,
3,3,3,3,3,3,3,3,3,3,3,3,3,3,3,3,3,3,4),(5.51143720745618E-11,0.0662867950695821,
0.133385598322487,0.201845073110026,0.25,0.292915180861724,0.335395403676467,
0.375,0.40625,0.436427533373899,0.46821376668695,0.5,0.529156625943751,
0.55894040147825,0.575516180259489,0.605555761310229,0.625,0.650315733286139,
0.674849442415774,0.6875,0.703614774412942,0.719936195769019,0.737563983937075,
0.75,0.766555538952597,0.784052688055038,0.801644406088553,0.8125,0.839240844950988,
0.863069639593048,0.875,0.907124321356827,0.938045242259834,0.969022581487477,
0.997258792293999,0.99999992071512),.UNSPECIFIED.);
#4661=B_SPLINE_CURVE_WITH_KNOTS('',3,(#31423,#31424,#31425,#31426,#31427,
#31428,#31429,#31430,#31431,#31432,#31433,#31434,#31435,#31436,#31437,#31438,
#31439,#31440,#31441,#31442,#31443,#31444,#31445,#31446,#31447,#31448,#31449,
#31450,#31451,#31452,#31453,#31454,#31455,#31456,#31457,#31458,#31459,#31460,
#31461,#31462,#31463,#31464,#31465,#31466,#31467,#31468,#31469,#31470,#31471,
#31472,#31473,#31474,#31475,#31476,#31477,#31478,#31479,#31480,#31481,#31482,
#31483,#31484,#31485,#31486,#31487,#31488,#31489,#31490,#31491,#31492,#31493,
#31494,#31495,#31496,#31497,#31498,#31499,#31500,#31501,#31502,#31503,#31504,
#31505,#31506,#31507,#31508,#31509,#31510,#31511,#31512,#31513,#31514,#31515,
#31516,#31517,#31518,#31519,#31520,#31521,#31522,#31523,#31524,#31525,#31526,
#31527,#31528,#31529,#31530,#31531),.UNSPECIFIED.,.F.,.F.,(4,3,3,3,3,3,
3,3,3,3,3,3,3,3,3,3,3,3,3,3,3,3,3,3,3,3,3,3,3,3,3,3,3,3,3,3,4),(0.,0.0278705594391608,
0.0575375378032709,0.0883374921061353,0.120770365897181,0.125,0.14859956319356,
0.174837065813306,0.1875,0.205097381645186,0.222820688105047,0.239179442809779,
0.25,0.267584546864448,0.284134261466024,0.300207353467334,0.3125,0.336903600916911,
0.362051234050344,0.375,0.40563876621303,0.424882636416335,0.455280392050832,
0.485100591983292,0.5,0.531270526023669,0.562100968827547,0.593550484413773,
0.625,0.668096275963989,0.707203362541495,0.743802942223808,0.782961269605731,
0.85156653555772,0.919251644538424,0.985758433920969,1.),.UNSPECIFIED.);
#4662=B_SPLINE_CURVE_WITH_KNOTS('',3,(#31533,#31534,#31535,#31536,#31537,
#31538,#31539),.UNSPECIFIED.,.F.,.F.,(4,3,4),(0.,0.428571428571489,1.),
 .UNSPECIFIED.);
#4663=B_SPLINE_CURVE_WITH_KNOTS('',3,(#31540,#31541,#31542,#31543,#31544),
 .UNSPECIFIED.,.F.,.F.,(4,1,4),(0.,0.571428571428571,1.),.UNSPECIFIED.);
#4664=B_SPLINE_CURVE_WITH_KNOTS('',3,(#31575,#31576,#31577,#31578,#31579),
 .UNSPECIFIED.,.F.,.F.,(4,1,4),(0.,0.5,1.),.UNSPECIFIED.);
#4665=B_SPLINE_CURVE_WITH_KNOTS('',3,(#31677,#31678,#31679,#31680,#31681,
#31682,#31683),.UNSPECIFIED.,.F.,.F.,(4,1,1,1,4),(-1.,-0.714285714285714,
-0.428571428571429,-0.142857142857143,0.),.UNSPECIFIED.);
#4666=B_SPLINE_CURVE_WITH_KNOTS('',3,(#31733,#31734,#31735,#31736,#31737,
#31738,#31739,#31740,#31741,#31742,#31743,#31744,#31745,#31746,#31747,#31748,
#31749,#31750,#31751,#31752,#31753,#31754,#31755,#31756,#31757,#31758,#31759,
#31760,#31761,#31762,#31763,#31764,#31765,#31766,#31767,#31768,#31769,#31770,
#31771,#31772,#31773,#31774,#31775,#31776,#31777,#31778,#31779,#31780,#31781,
#31782,#31783,#31784,#31785,#31786,#31787,#31788,#31789,#31790,#31791,#31792,
#31793,#31794,#31795,#31796,#31797,#31798,#31799,#31800,#31801,#31802,#31803,
#31804,#31805,#31806,#31807,#31808,#31809,#31810,#31811,#31812,#31813,#31814,
#31815,#31816,#31817,#31818,#31819,#31820,#31821,#31822,#31823),
 .UNSPECIFIED.,.F.,.F.,(4,3,3,3,3,3,3,3,3,3,3,3,3,3,3,3,3,3,3,3,3,3,3,3,
3,3,3,3,3,3,4),(0.,0.0487582272514622,0.0990686704385967,0.147837934894236,
0.196215633212963,0.24379795649626,0.25,0.285436192298486,0.33233918785538,
0.379652545563404,0.426229186017527,0.471055187544895,0.5,0.532163297693915,
0.563746262763325,0.573522767465489,0.606191237515735,0.625,0.65625,0.688104189673783,
0.720931523924537,0.75,0.788784600538631,0.82664065039868,0.856650307012014,
0.875,0.89883102820679,0.924404576578673,0.950921750002546,0.978427915216803,
1.),.UNSPECIFIED.);
#4667=B_SPLINE_CURVE_WITH_KNOTS('',3,(#31832,#31833,#31834,#31835,#31836,
#31837),.UNSPECIFIED.,.F.,.F.,(4,1,1,4),(0.577176946999937,0.661978452006387,
1.10329742001067,1.54461638801495),.UNSPECIFIED.);
#4668=B_SPLINE_CURVE_WITH_KNOTS('',3,(#31842,#31843,#31844,#31845,#31846),
 .UNSPECIFIED.,.F.,.F.,(4,1,4),(-1.16950640301334E-13,0.502159078521453,
1.17170451655021),.UNSPECIFIED.);
#4669=B_SPLINE_CURVE_WITH_KNOTS('',3,(#31852,#31853,#31854,#31855,#31856,
#31857,#31858,#31859,#31860,#31861,#31862,#31863,#31864,#31865,#31866,#31867),
 .UNSPECIFIED.,.F.,.F.,(4,3,3,3,3,4),(4.09567009548285E-7,0.199747637480409,
0.411360555301647,0.629114525856601,0.852508632522337,1.),.UNSPECIFIED.);
#4670=B_SPLINE_CURVE_WITH_KNOTS('',3,(#31868,#31869,#31870,#31871,#31872,
#31873,#31874,#31875,#31876,#31877,#31878,#31879,#31880,#31881,#31882,#31883,
#31884,#31885,#31886,#31887,#31888,#31889,#31890,#31891,#31892,#31893,#31894,
#31895,#31896,#31897,#31898,#31899,#31900,#31901,#31902,#31903,#31904,#31905,
#31906,#31907,#31908,#31909,#31910,#31911,#31912,#31913,#31914,#31915,#31916,
#31917,#31918,#31919,#31920,#31921,#31922,#31923,#31924,#31925,#31926,#31927,
#31928,#31929,#31930,#31931,#31932,#31933,#31934,#31935,#31936,#31937,#31938,
#31939,#31940,#31941,#31942,#31943,#31944,#31945,#31946,#31947,#31948,#31949,
#31950,#31951,#31952,#31953,#31954,#31955,#31956,#31957,#31958,#31959,#31960,
#31961,#31962,#31963,#31964,#31965,#31966,#31967,#31968,#31969,#31970,#31971,
#31972,#31973),.UNSPECIFIED.,.F.,.F.,(4,3,3,3,3,3,3,3,3,3,3,3,3,3,3,3,3,
3,3,3,3,3,3,3,3,3,3,3,3,3,3,3,3,3,3,4),(8.81388712068912E-9,0.037400989549759,
0.0757460439269597,0.115118851478111,0.156190093846541,0.198377169931139,
0.24230869056741,0.25,0.300023317805234,0.353875460952451,0.375,0.392753515589225,
0.40625,0.418621097761321,0.430633993396159,0.4375,0.453125,0.467802645065481,
0.482024938845342,0.495914817803661,0.5,0.520892207163738,0.541696103581869,
0.5625,0.566824458342743,0.595673238329735,0.620943660934127,0.634845203329827,
0.690867495607808,0.733878079168396,0.765788516926322,0.819807038449907,
0.873397624335811,0.926794025739626,0.979989642795363,1.),.UNSPECIFIED.);
#4671=B_SPLINE_CURVE_WITH_KNOTS('',3,(#31976,#31977,#31978,#31979,#31980,
#31981,#31982,#31983,#31984,#31985,#31986,#31987,#31988,#31989,#31990,#31991,
#31992,#31993,#31994,#31995,#31996,#31997,#31998,#31999,#32000,#32001,#32002,
#32003,#32004,#32005,#32006,#32007,#32008,#32009,#32010,#32011,#32012,#32013,
#32014,#32015,#32016,#32017,#32018,#32019,#32020,#32021,#32022,#32023,#32024,
#32025,#32026,#32027,#32028,#32029,#32030,#32031,#32032,#32033,#32034,#32035,
#32036,#32037,#32038,#32039,#32040,#32041,#32042,#32043,#32044,#32045,#32046,
#32047,#32048,#32049,#32050,#32051,#32052,#32053,#32054,#32055,#32056,#32057,
#32058,#32059,#32060,#32061,#32062,#32063,#32064,#32065,#32066,#32067,#32068,
#32069,#32070,#32071,#32072,#32073,#32074,#32075,#32076,#32077,#32078,#32079,
#32080,#32081,#32082,#32083,#32084,#32085,#32086,#32087,#32088,#32089,#32090,
#32091,#32092,#32093),.UNSPECIFIED.,.F.,.F.,(4,3,3,3,3,3,3,3,3,3,3,3,3,
3,3,3,3,3,3,3,3,3,3,3,3,3,3,3,3,3,3,3,3,3,3,3,3,3,3,4),(2.57640131202557E-8,
0.0549676360274747,0.110908792017099,0.166845011924826,0.22207965735832,
0.25000001932301,0.285470366993496,0.298747126488448,0.334111484343546,
0.36450670714908,0.375000016102508,0.400521321655227,0.42586041624557,0.430541910731366,
0.455667027011363,0.480154608469572,0.500000012882007,0.526664716454023,
0.552524790522337,0.562500011271756,0.578125010869193,0.593470938195566,
0.609795874813131,0.625000009661505,0.640803003374934,0.657378604906643,
0.67473585317584,0.687500008051254,0.714732374719965,0.740694942854793,
0.750000006441003,0.776811365632964,0.802270532774773,0.827320845806341,
0.852096712988026,0.875000003220502,0.907080023349612,0.939214777710749,
0.971001961268477,1.),.UNSPECIFIED.);
#4672=B_SPLINE_CURVE_WITH_KNOTS('',3,(#32104,#32105,#32106,#32107,#32108,
#32109,#32110,#32111,#32112,#32113,#32114,#32115,#32116,#32117,#32118,#32119,
#32120,#32121,#32122,#32123,#32124,#32125,#32126,#32127,#32128,#32129,#32130,
#32131,#32132,#32133,#32134,#32135,#32136,#32137,#32138,#32139,#32140,#32141,
#32142,#32143,#32144,#32145,#32146,#32147,#32148,#32149,#32150,#32151,#32152,
#32153,#32154,#32155,#32156,#32157,#32158,#32159,#32160,#32161,#32162,#32163,
#32164,#32165,#32166,#32167,#32168,#32169,#32170,#32171,#32172,#32173,#32174,
#32175,#32176,#32177,#32178,#32179,#32180,#32181,#32182,#32183,#32184,#32185,
#32186,#32187,#32188,#32189,#32190,#32191,#32192,#32193,#32194,#32195,#32196,
#32197,#32198,#32199,#32200,#32201,#32202,#32203,#32204,#32205,#32206,#32207,
#32208,#32209,#32210,#32211,#32212,#32213,#32214,#32215,#32216,#32217,#32218,
#32219,#32220,#32221,#32222,#32223,#32224,#32225,#32226,#32227,#32228,#32229,
#32230,#32231,#32232,#32233,#32234,#32235,#32236,#32237,#32238,#32239,#32240,
#32241,#32242,#32243,#32244,#32245),.UNSPECIFIED.,.F.,.F.,(4,3,3,3,3,3,
3,3,3,3,3,3,3,3,3,3,3,3,3,3,3,3,3,3,3,3,3,3,3,3,3,3,3,3,3,3,3,3,3,3,3,3,
3,3,3,3,3,4),(2.31458789097349E-8,0.0276917160594385,0.0563747404566362,
0.0861910049047136,0.110005114402602,0.124600217792774,0.136384977106062,
0.171849154475334,0.1875,0.211902740928815,0.21875,0.231024777910653,0.24244855920807,
0.25,0.261530491505412,0.272252035031408,0.28125,0.282577634614039,0.297717559699483,
0.3125,0.339033468357412,0.364848462479444,0.375,0.424687998048689,0.4375,
0.456418959194465,0.475038286654068,0.493046295163825,0.5,0.518306760823821,
0.5361493315079,0.553570652245575,0.5625,0.568854692501604,0.594303131445472,
0.619765282139977,0.625,0.658698335296718,0.692321078452627,0.725658732294199,
0.75,0.78791760877854,0.825267675467351,0.862129834579987,0.898396006872651,
0.934398624792789,0.970092203537377,1.),.UNSPECIFIED.);
#4673=B_SPLINE_CURVE_WITH_KNOTS('',3,(#32251,#32252,#32253,#32254,#32255),
 .UNSPECIFIED.,.F.,.F.,(4,1,4),(-1.17170451655022,-0.669545438028639,1.2920849993024E-13),
 .UNSPECIFIED.);
#4674=B_SPLINE_CURVE_WITH_KNOTS('',3,(#32260,#32261,#32262,#32263,#32264,
#32265),.UNSPECIFIED.,.F.,.F.,(4,1,1,4),(-3.46389583683049E-14,0.441318968004245,
0.882637936008528,0.967460953981603),.UNSPECIFIED.);
#4675=B_SPLINE_CURVE_WITH_KNOTS('',3,(#32268,#32269,#32270,#32271,#32272,
#32273,#32274,#32275,#32276,#32277,#32278,#32279,#32280,#32281,#32282,#32283,
#32284,#32285,#32286,#32287,#32288,#32289,#32290,#32291,#32292,#32293,#32294,
#32295,#32296,#32297,#32298,#32299,#32300,#32301),.UNSPECIFIED.,.F.,.F.,
(4,3,3,3,3,3,3,3,3,3,3,4),(0.,0.101344603738438,0.209039430806438,0.316734257874438,
0.419541318236788,0.5,0.590686764646725,0.681691065134809,0.772166067130496,
0.861569632435631,0.948395505652533,0.999999999835421),.UNSPECIFIED.);
#4676=B_SPLINE_CURVE_WITH_KNOTS('',3,(#32306,#32307,#32308,#32309,#32310),
 .UNSPECIFIED.,.F.,.F.,(4,1,4),(-1.95399252334028E-14,0.618304703530678,
1.44271097490494),.UNSPECIFIED.);
#4677=B_SPLINE_CURVE_WITH_KNOTS('',3,(#32323,#32324,#32325,#32326,#32327),
 .UNSPECIFIED.,.F.,.F.,(4,1,4),(0.,0.5,1.),.UNSPECIFIED.);
#4678=B_SPLINE_CURVE_WITH_KNOTS('',3,(#32330,#32331,#32332,#32333,#32334),
 .UNSPECIFIED.,.F.,.F.,(4,1,4),(0.,0.5,1.),.UNSPECIFIED.);
#4679=B_SPLINE_CURVE_WITH_KNOTS('',3,(#32345,#32346,#32347,#32348,#32349,
#32350,#32351,#32352,#32353,#32354,#32355,#32356,#32357,#32358,#32359,#32360,
#32361,#32362,#32363,#32364,#32365,#32366,#32367,#32368,#32369,#32370,#32371,
#32372,#32373,#32374,#32375,#32376,#32377,#32378,#32379,#32380,#32381,#32382,
#32383,#32384,#32385,#32386,#32387,#32388,#32389,#32390,#32391,#32392,#32393,
#32394,#32395,#32396,#32397,#32398,#32399),.UNSPECIFIED.,.F.,.F.,(4,3,3,
3,3,3,3,3,3,3,3,3,3,3,3,3,3,3,4),(0.,0.0651498494323316,0.128293034126196,
0.189146517063098,0.25,0.297532006520758,0.344597956989377,0.390876338274615,
0.433927964368902,0.480841022717697,0.5,0.562499999996444,0.626982848648141,
0.693553064174403,0.761622101977086,0.830039070626112,0.897578362577629,
0.962749717167483,0.999999999971555),.UNSPECIFIED.);
#4680=B_SPLINE_CURVE_WITH_KNOTS('',3,(#32403,#32404,#32405,#32406,#32407,
#32408,#32409,#32410,#32411,#32412,#32413,#32414,#32415,#32416,#32417,#32418,
#32419,#32420,#32421,#32422,#32423,#32424,#32425,#32426,#32427,#32428,#32429,
#32430,#32431,#32432,#32433,#32434,#32435,#32436),.UNSPECIFIED.,.F.,.F.,
(4,3,3,3,3,3,3,3,3,3,3,4),(0.,0.0773445814567047,0.160777020184018,0.252446923102137,
0.34678753920248,0.438921521251531,0.5,0.609252642638129,0.709893831460602,
0.807865628397594,0.90535674157566,1.),.UNSPECIFIED.);
#4681=B_SPLINE_CURVE_WITH_KNOTS('',3,(#32437,#32438,#32439,#32440,#32441,
#32442,#32443,#32444,#32445,#32446,#32447,#32448,#32449,#32450,#32451,#32452,
#32453,#32454,#32455,#32456,#32457,#32458,#32459,#32460,#32461,#32462,#32463,
#32464,#32465,#32466,#32467,#32468,#32469,#32470),.UNSPECIFIED.,.F.,.F.,
(4,3,3,3,3,3,3,3,3,3,3,4),(0.,0.0992340482887069,0.199737450101066,0.302248813931053,
0.406012688909618,0.511675331462171,0.538462524101814,0.643686878243392,
0.751358001140388,0.860570838142931,0.972144318975827,1.),.UNSPECIFIED.);
#4682=B_SPLINE_CURVE_WITH_KNOTS('',3,(#32477,#32478,#32479,#32480,#32481,
#32482,#32483,#32484,#32485,#32486,#32487,#32488,#32489,#32490,#32491,#32492,
#32493,#32494,#32495,#32496,#32497,#32498,#32499,#32500,#32501,#32502,#32503,
#32504,#32505,#32506,#32507,#32508,#32509,#32510,#32511,#32512,#32513),
 .UNSPECIFIED.,.F.,.F.,(4,3,3,3,3,3,3,3,3,3,3,3,4),(0.,0.103713796752594,
0.209425960742887,0.275311286489813,0.381627312725155,0.491933870285472,
0.5,0.579884958512016,0.663162576779255,0.752121423199099,0.843051446359658,
0.932542995353432,0.999999990951841),.UNSPECIFIED.);
#4683=B_SPLINE_CURVE_WITH_KNOTS('',3,(#32539,#32540,#32541,#32542,#32543),
 .UNSPECIFIED.,.F.,.F.,(4,1,4),(0.,0.5,1.),.UNSPECIFIED.);
#4684=B_SPLINE_CURVE_WITH_KNOTS('',3,(#32564,#32565,#32566,#32567,#32568,
#32569,#32570,#32571,#32572,#32573,#32574,#32575,#32576,#32577,#32578,#32579),
 .UNSPECIFIED.,.F.,.F.,(4,3,3,3,3,4),(0.,0.315687474104737,0.428567522556089,
0.59383445920703,0.911781694108068,1.),.UNSPECIFIED.);
#4685=B_SPLINE_CURVE_WITH_KNOTS('',3,(#32605,#32606,#32607,#32608,#32609),
 .UNSPECIFIED.,.F.,.F.,(4,1,4),(0.,0.5,1.),.UNSPECIFIED.);
#4686=B_SPLINE_CURVE_WITH_KNOTS('',3,(#32611,#32612,#32613,#32614,#32615,
#32616,#32617,#32618,#32619,#32620,#32621,#32622,#32623,#32624,#32625,#32626,
#32627,#32628,#32629,#32630,#32631,#32632,#32633,#32634,#32635,#32636,#32637,
#32638,#32639,#32640,#32641,#32642,#32643,#32644,#32645,#32646,#32647,#32648,
#32649,#32650,#32651,#32652,#32653,#32654,#32655,#32656,#32657,#32658,#32659,
#32660,#32661,#32662,#32663,#32664,#32665,#32666,#32667,#32668,#32669,#32670,
#32671,#32672,#32673,#32674,#32675,#32676,#32677,#32678,#32679,#32680,#32681,
#32682,#32683,#32684,#32685,#32686,#32687,#32688,#32689,#32690,#32691,#32692,
#32693,#32694,#32695,#32696,#32697,#32698,#32699,#32700,#32701,#32702,#32703,
#32704,#32705,#32706,#32707,#32708,#32709,#32710,#32711,#32712,#32713,#32714,
#32715,#32716,#32717,#32718,#32719),.UNSPECIFIED.,.F.,.F.,(4,3,3,3,3,3,
3,3,3,3,3,3,3,3,3,3,3,3,3,3,3,3,3,3,3,3,3,3,3,3,3,3,3,3,3,3,4),(0.,0.0288452684502641,
0.0593159758107186,0.0921579879053593,0.125,0.148268190454504,0.173561697525864,
0.1875,0.204667468755923,0.221931433950138,0.238141261588062,0.25,0.267249706120148,
0.283694457985781,0.299774279639639,0.3125,0.33722025364079,0.362793078743651,
0.375,0.404506132741407,0.425108518079629,0.45448587503128,0.483407559410163,
0.5,0.53125,0.561437883312498,0.59146287882996,0.621437245329675,0.625,
0.666954403923037,0.707306024847823,0.743892771741845,0.778583503022393,
0.845833923165649,0.912098011495246,0.977019960925374,1.),.UNSPECIFIED.);
#4687=B_SPLINE_CURVE_WITH_KNOTS('',3,(#32722,#32723,#32724,#32725,#32726,
#32727,#32728,#32729,#32730,#32731,#32732,#32733,#32734,#32735,#32736,#32737,
#32738,#32739,#32740,#32741,#32742,#32743,#32744,#32745,#32746,#32747,#32748,
#32749,#32750,#32751,#32752,#32753,#32754,#32755,#32756,#32757,#32758,#32759,
#32760,#32761,#32762,#32763,#32764,#32765,#32766,#32767,#32768,#32769,#32770,
#32771,#32772,#32773,#32774,#32775,#32776,#32777,#32778,#32779,#32780,#32781,
#32782,#32783,#32784,#32785,#32786,#32787,#32788,#32789,#32790,#32791,#32792,
#32793,#32794,#32795,#32796,#32797,#32798,#32799,#32800,#32801,#32802,#32803,
#32804,#32805,#32806,#32807,#32808,#32809,#32810,#32811,#32812,#32813,#32814,
#32815,#32816,#32817,#32818,#32819,#32820,#32821,#32822,#32823,#32824),
 .UNSPECIFIED.,.F.,.F.,(4,3,3,3,3,3,3,3,3,3,3,3,3,3,3,3,3,3,3,3,3,3,3,3,
3,3,3,3,3,3,3,3,3,3,4),(0.,0.068814096877486,0.13940040831863,0.211198289888652,
0.251723023293181,0.29224775669771,0.339584770266124,0.375,0.406601873243569,
0.438298069085176,0.470372737313957,0.5,0.529355323540815,0.559099272383531,
0.575594851240901,0.605420726218371,0.625,0.65625,0.685184220267245,0.6875,
0.704389154696483,0.721489478744464,0.739703726930211,0.75,0.766771471075767,
0.784231656192686,0.801686473851756,0.8125,0.838726443274617,0.862697210381301,
0.875,0.907623035902223,0.9391720016665,0.96958600083325,1.),
 .UNSPECIFIED.);
#4688=B_SPLINE_CURVE_WITH_KNOTS('',3,(#32825,#32826,#32827,#32828,#32829),
 .UNSPECIFIED.,.F.,.F.,(4,1,4),(0.,0.5,1.),.UNSPECIFIED.);
#4689=B_SPLINE_CURVE_WITH_KNOTS('',3,(#32891,#32892,#32893,#32894,#32895,
#32896,#32897,#32898,#32899,#32900,#32901,#32902,#32903,#32904,#32905,#32906),
 .UNSPECIFIED.,.F.,.F.,(4,3,3,3,3,4),(0.,0.381929737850853,0.5,0.57143215013093,
0.950510775354391,1.),.UNSPECIFIED.);
#4690=B_SPLINE_CURVE_WITH_KNOTS('',3,(#32952,#32953,#32954,#32955,#32956),
 .UNSPECIFIED.,.F.,.F.,(4,1,4),(0.,0.5,1.),.UNSPECIFIED.);
#4691=B_SPLINE_CURVE_WITH_KNOTS('',3,(#32978,#32979,#32980,#32981,#32982,
#32983,#32984,#32985,#32986,#32987,#32988,#32989,#32990,#32991,#32992,#32993,
#32994,#32995,#32996,#32997,#32998,#32999,#33000,#33001,#33002,#33003,#33004,
#33005,#33006,#33007,#33008,#33009,#33010,#33011),.UNSPECIFIED.,.F.,.F.,
(4,3,3,3,3,3,3,3,3,3,3,4),(0.,0.0980224277413709,0.198516820806028,0.298254163211884,
0.40480932086415,0.5,0.59143584832032,0.685930201681688,0.777063513907197,
0.863531872078304,0.941349892640893,1.),.UNSPECIFIED.);
#4692=B_SPLINE_CURVE_WITH_KNOTS('',3,(#33012,#33013,#33014,#33015,#33016),
 .UNSPECIFIED.,.F.,.F.,(4,1,4),(0.,0.5,1.),.UNSPECIFIED.);
#4693=B_SPLINE_CURVE_WITH_KNOTS('',3,(#33043,#33044,#33045,#33046,#33047,
#33048,#33049,#33050,#33051,#33052,#33053,#33054,#33055,#33056,#33057,#33058,
#33059,#33060,#33061,#33062,#33063,#33064,#33065,#33066,#33067,#33068,#33069,
#33070,#33071,#33072,#33073),.UNSPECIFIED.,.F.,.F.,(4,3,3,3,3,3,3,3,3,3,
4),(0.,0.112857209509747,0.223657939324157,0.331659777866717,0.438194134970112,
0.542647585929984,0.603178693499946,0.705358789619879,0.806326258950376,
0.905423707904238,1.),.UNSPECIFIED.);
#4694=B_SPLINE_CURVE_WITH_KNOTS('',3,(#33074,#33075,#33076,#33077,#33078),
 .UNSPECIFIED.,.F.,.F.,(4,1,4),(0.,0.5,1.),.UNSPECIFIED.);
#4695=B_SPLINE_CURVE_WITH_KNOTS('',3,(#33081,#33082,#33083,#33084,#33085,
#33086,#33087,#33088,#33089,#33090,#33091,#33092,#33093,#33094,#33095,#33096,
#33097,#33098,#33099,#33100,#33101,#33102,#33103,#33104,#33105,#33106,#33107,
#33108,#33109,#33110,#33111,#33112,#33113,#33114,#33115,#33116,#33117,#33118,
#33119,#33120,#33121,#33122,#33123,#33124,#33125,#33126,#33127,#33128,#33129,
#33130,#33131,#33132,#33133,#33134,#33135,#33136,#33137,#33138,#33139,#33140,
#33141,#33142,#33143,#33144,#33145,#33146,#33147,#33148,#33149,#33150,#33151,
#33152,#33153,#33154,#33155,#33156,#33157,#33158,#33159,#33160,#33161,#33162,
#33163,#33164,#33165,#33166,#33167,#33168,#33169,#33170,#33171,#33172,#33173,
#33174,#33175,#33176,#33177,#33178,#33179,#33180,#33181,#33182,#33183,#33184,
#33185,#33186,#33187,#33188,#33189,#33190,#33191,#33192),.UNSPECIFIED.,
 .F.,.F.,(4,3,3,3,3,3,3,3,3,3,3,3,3,3,3,3,3,3,3,3,3,3,3,3,3,3,3,3,3,3,3,
3,3,3,3,3,3,4),(0.,0.0647536145503648,0.131108501956244,0.19841348162769,
0.245552822466565,0.270750026197808,0.292692163305441,0.334627589551336,
0.375,0.40625,0.436309066852105,0.466543230073346,0.497224978067758,0.5,
0.528815279893169,0.558133635297759,0.574906232599203,0.604388492438145,
0.625,0.650638224031993,0.675433896455577,0.6875,0.703577977292224,0.719806238252665,
0.737087061946652,0.75,0.766302336760612,0.783359865385818,0.80050100171698,
0.8125,0.838241384718217,0.861640495637482,0.875,0.907251790695266,0.9384413723138,
0.9692206861569,0.998034216296308,1.),.UNSPECIFIED.);
#4696=B_SPLINE_CURVE_WITH_KNOTS('',3,(#33197,#33198,#33199,#33200,#33201),
 .UNSPECIFIED.,.F.,.F.,(4,1,4),(0.,0.5,1.),.UNSPECIFIED.);
#4697=B_SPLINE_CURVE_WITH_KNOTS('',3,(#33202,#33203,#33204,#33205,#33206,
#33207,#33208,#33209,#33210,#33211,#33212,#33213,#33214,#33215,#33216,#33217,
#33218,#33219,#33220,#33221,#33222,#33223,#33224,#33225,#33226,#33227,#33228,
#33229,#33230,#33231,#33232,#33233,#33234,#33235,#33236,#33237,#33238,#33239,
#33240,#33241,#33242,#33243,#33244,#33245,#33246,#33247,#33248,#33249,#33250,
#33251,#33252,#33253,#33254,#33255,#33256,#33257,#33258,#33259,#33260,#33261,
#33262,#33263,#33264,#33265,#33266,#33267,#33268,#33269,#33270,#33271,#33272,
#33273,#33274,#33275,#33276,#33277,#33278,#33279,#33280,#33281,#33282,#33283,
#33284,#33285,#33286,#33287,#33288,#33289,#33290,#33291,#33292,#33293,#33294,
#33295,#33296,#33297,#33298,#33299,#33300,#33301,#33302,#33303,#33304,#33305,
#33306,#33307),.UNSPECIFIED.,.F.,.F.,(4,3,3,3,3,3,3,3,3,3,3,3,3,3,3,3,3,
3,3,3,3,3,3,3,3,3,3,3,3,3,3,3,3,3,3,4),(0.,0.0288448218732615,0.0593149518138787,
0.0921574759069394,0.125,0.148271824889929,0.173569243391132,0.1875,0.204669167596012,
0.221935231030869,0.238147990897773,0.25,0.26725067336018,0.283696719471372,
0.299778278593032,0.3125,0.337149342461497,0.362643243127422,0.375,0.404793274587124,
0.425085593431507,0.454750535530613,0.483978456850126,0.5,0.53125,0.56198781748541,
0.593493908742705,0.625,0.66868235411067,0.707761403892674,0.744291228406089,
0.785710753512869,0.85448637651023,0.922168387559006,0.988480375643785,
1.),.UNSPECIFIED.);
#4698=B_SPLINE_CURVE_WITH_KNOTS('',3,(#33368,#33369,#33370,#33371,#33372,
#33373,#33374,#33375,#33376,#33377,#33378,#33379,#33380,#33381,#33382,#33383),
 .UNSPECIFIED.,.F.,.F.,(4,3,3,3,3,4),(0.,0.378757750763901,0.42856787963011,
0.5,0.880980518420859,1.),.UNSPECIFIED.);
#4699=B_SPLINE_CURVE_WITH_KNOTS('',3,(#33406,#33407,#33408,#33409,#33410),
 .UNSPECIFIED.,.F.,.F.,(4,1,4),(0.,0.5,1.),.UNSPECIFIED.);
#4700=B_SPLINE_CURVE_WITH_KNOTS('',3,(#33413,#33414,#33415,#33416,#33417,
#33418,#33419,#33420,#33421,#33422,#33423,#33424,#33425,#33426,#33427,#33428,
#33429,#33430,#33431,#33432,#33433,#33434,#33435,#33436,#33437,#33438,#33439,
#33440,#33441,#33442,#33443,#33444,#33445,#33446,#33447,#33448,#33449,#33450,
#33451,#33452,#33453,#33454,#33455,#33456,#33457,#33458,#33459,#33460,#33461,
#33462,#33463,#33464,#33465,#33466,#33467,#33468,#33469,#33470,#33471,#33472,
#33473,#33474,#33475,#33476,#33477,#33478,#33479,#33480,#33481,#33482,#33483,
#33484,#33485,#33486,#33487,#33488,#33489,#33490,#33491,#33492,#33493,#33494,
#33495,#33496,#33497,#33498,#33499,#33500,#33501,#33502,#33503,#33504,#33505,
#33506,#33507,#33508,#33509,#33510,#33511,#33512,#33513,#33514,#33515,#33516,
#33517,#33518,#33519,#33520,#33521,#33522,#33523,#33524,#33525,#33526,#33527,
#33528,#33529,#33530,#33531,#33532,#33533,#33534,#33535,#33536,#33537,#33538,
#33539,#33540,#33541,#33542,#33543,#33544,#33545,#33546,#33547,#33548),
 .UNSPECIFIED.,.F.,.F.,(4,3,3,3,3,3,3,3,3,3,3,3,3,3,3,3,3,3,3,3,3,3,3,3,
3,3,3,3,3,3,3,3,3,3,3,3,3,3,3,3,3,3,3,3,3,4),(0.,0.0289651478886806,0.0582889522722898,
0.087996467862389,0.114334282712552,0.140360273205394,0.17097298289286,
0.202511492903275,0.231699509978037,0.247772471292148,0.261270630231453,
0.294795632974176,0.315956207253557,0.348579537876831,0.369059811169543,
0.380096530958655,0.405823956229424,0.437286978114712,0.450187339755307,
0.465976245195481,0.46875,0.477565786674945,0.484375,0.490649797719405,
0.496500215788219,0.5,0.505972410096875,0.511561344255098,0.515625,0.523609985694564,
0.53125,0.546021388069481,0.560744167644267,0.5625,0.588509975213804,0.614758475733369,
0.625,0.662061928523274,0.685655096395862,0.707954666621112,0.753445039747901,
0.805076098980274,0.853807074235206,0.917181408264434,0.968943264378771,
1.),.UNSPECIFIED.);
#4701=B_SPLINE_CURVE_WITH_KNOTS('',3,(#33550,#33551,#33552,#33553,#33554,
#33555,#33556,#33557,#33558,#33559,#33560,#33561,#33562,#33563,#33564,#33565,
#33566,#33567,#33568,#33569,#33570,#33571,#33572,#33573,#33574,#33575,#33576,
#33577,#33578,#33579,#33580,#33581,#33582,#33583,#33584,#33585,#33586,#33587,
#33588,#33589,#33590,#33591,#33592,#33593,#33594,#33595,#33596,#33597,#33598,
#33599,#33600,#33601,#33602,#33603,#33604,#33605,#33606,#33607,#33608,#33609,
#33610,#33611,#33612,#33613,#33614,#33615,#33616,#33617,#33618,#33619,#33620,
#33621,#33622,#33623,#33624,#33625,#33626,#33627,#33628,#33629,#33630,#33631,
#33632,#33633,#33634,#33635,#33636,#33637,#33638,#33639,#33640,#33641,#33642,
#33643,#33644,#33645,#33646,#33647,#33648,#33649,#33650,#33651,#33652,#33653,
#33654,#33655,#33656,#33657,#33658,#33659,#33660,#33661,#33662,#33663,#33664,
#33665,#33666,#33667,#33668,#33669,#33670,#33671,#33672,#33673,#33674,#33675,
#33676,#33677,#33678,#33679,#33680,#33681,#33682,#33683,#33684,#33685,#33686,
#33687,#33688,#33689,#33690,#33691),.UNSPECIFIED.,.F.,.F.,(4,3,3,3,3,3,
3,3,3,3,3,3,3,3,3,3,3,3,3,3,3,3,3,3,3,3,3,3,3,3,3,3,3,3,3,3,3,3,3,3,3,3,
3,3,3,3,3,4),(0.,0.0504724923579365,0.101343567025573,0.133421373302487,
0.185246821595358,0.236616795477296,0.282898019592504,0.307292648661474,
0.325676696244249,0.352193515035933,0.372081129129695,0.386182185346678,
0.412303832436111,0.431743971410982,0.4375,0.452104629039414,0.466823811529752,
0.46875,0.47671943682985,0.484375,0.489939619274545,0.495814961508002,0.5,
0.505779966175613,0.51202870879814,0.515625,0.524450481522834,0.53125,0.547069893197461,
0.5625,0.591640906329748,0.611626660432498,0.625656168530963,0.65712386118616,
0.680724630677558,0.700194901955359,0.725860920553554,0.743840176833182,
0.75152693915175,0.783961761510188,0.81578565297598,0.847037081719769,0.875762268431885,
0.906821701209501,0.936620971990008,0.96608314050306,0.995105659459647,
0.999999999542346),.UNSPECIFIED.);
#4702=B_SPLINE_CURVE_WITH_KNOTS('',3,(#33701,#33702,#33703,#33704,#33705),
 .UNSPECIFIED.,.F.,.F.,(4,1,4),(0.,0.5,1.),.UNSPECIFIED.);
#4703=B_SPLINE_CURVE_WITH_KNOTS('',3,(#33707,#33708,#33709,#33710,#33711),
 .UNSPECIFIED.,.F.,.F.,(4,1,4),(0.,0.5,1.),.UNSPECIFIED.);
#4704=B_SPLINE_CURVE_WITH_KNOTS('',3,(#33726,#33727,#33728,#33729),
 .UNSPECIFIED.,.F.,.F.,(4,4),(-0.0278756418538048,2.86417159298651E-16),
 .UNSPECIFIED.);
#4705=B_SPLINE_CURVE_WITH_KNOTS('',3,(#33730,#33731,#33732,#33733,#33734,
#33735,#33736,#33737,#33738,#33739,#33740,#33741,#33742,#33743,#33744,#33745,
#33746,#33747,#33748,#33749,#33750,#33751,#33752,#33753,#33754,#33755,#33756,
#33757,#33758,#33759,#33760,#33761,#33762,#33763,#33764,#33765,#33766,#33767,
#33768,#33769,#33770,#33771,#33772),.UNSPECIFIED.,.F.,.F.,(4,3,3,3,3,3,
3,3,3,3,3,3,3,3,4),(0.,0.0716323242205162,0.144526795992825,0.218759831972576,
0.295253687327703,0.373098000844516,0.455561904732659,0.491819495902303,
0.516601705300829,0.594296253180232,0.673793082756758,0.756412315901387,
0.840926693370429,0.928802722081851,1.),.UNSPECIFIED.);
#4706=B_SPLINE_CURVE_WITH_KNOTS('',3,(#33774,#33775,#33776,#33777,#33778,
#33779,#33780,#33781,#33782,#33783,#33784,#33785,#33786,#33787,#33788,#33789,
#33790,#33791,#33792,#33793,#33794,#33795,#33796,#33797,#33798,#33799,#33800,
#33801,#33802,#33803,#33804,#33805,#33806,#33807,#33808,#33809,#33810,#33811,
#33812,#33813,#33814,#33815,#33816,#33817,#33818,#33819),.UNSPECIFIED.,
 .F.,.F.,(4,3,3,3,3,3,3,3,3,3,3,3,3,3,3,4),(7.38467206403952E-11,0.0897583700602711,
0.176982953433034,0.261917108841852,0.344766431211324,0.424823523659076,
0.490464291980596,0.536349962285305,0.613710139948325,0.622897505068996,
0.699493861903022,0.774620396427266,0.847997624761612,0.923998812380806,
0.995025940368175,1.),.UNSPECIFIED.);
#4707=B_SPLINE_CURVE_WITH_KNOTS('',3,(#33821,#33822,#33823,#33824),
 .UNSPECIFIED.,.F.,.F.,(4,4),(-6.41295025057248E-16,0.0278756418538029),
 .UNSPECIFIED.);
#4708=B_SPLINE_CURVE_WITH_KNOTS('',3,(#33828,#33829,#33830,#33831,#33832,
#33833,#33834,#33835,#33836,#33837,#33838,#33839,#33840,#33841,#33842,#33843,
#33844,#33845,#33846,#33847,#33848,#33849,#33850,#33851,#33852,#33853,#33854,
#33855,#33856,#33857,#33858,#33859,#33860,#33861,#33862,#33863,#33864,#33865,
#33866,#33867,#33868,#33869,#33870),.UNSPECIFIED.,.F.,.F.,(4,3,3,3,3,3,
3,3,3,3,3,3,3,3,4),(7.79555234874296E-9,0.0889978607210674,0.183194287058385,
0.28055722888149,0.374329255247336,0.461125406786596,0.5,0.588364562835439,
0.67625795368133,0.72135216165304,0.75,0.814508811429488,0.878463109607974,
0.94130321201345,1.),.UNSPECIFIED.);
#4709=B_SPLINE_CURVE_WITH_KNOTS('',3,(#33897,#33898,#33899,#33900,#33901),
 .UNSPECIFIED.,.F.,.F.,(4,1,4),(0.,0.5,1.),.UNSPECIFIED.);
#4710=B_SPLINE_CURVE_WITH_KNOTS('',3,(#33922,#33923,#33924,#33925,#33926),
 .UNSPECIFIED.,.F.,.F.,(4,1,4),(0.,0.5,1.),.UNSPECIFIED.);
#4711=B_SPLINE_CURVE_WITH_KNOTS('',3,(#33967,#33968,#33969,#33970,#33971),
 .UNSPECIFIED.,.F.,.F.,(4,1,4),(0.,0.5,1.),.UNSPECIFIED.);
#4712=B_SPLINE_CURVE_WITH_KNOTS('',3,(#33973,#33974,#33975,#33976,#33977,
#33978,#33979,#33980,#33981,#33982,#33983,#33984,#33985,#33986,#33987,#33988,
#33989,#33990,#33991,#33992,#33993,#33994,#33995,#33996,#33997,#33998,#33999,
#34000,#34001,#34002,#34003,#34004,#34005,#34006,#34007,#34008,#34009,#34010,
#34011,#34012,#34013,#34014,#34015,#34016,#34017,#34018,#34019,#34020,#34021,
#34022,#34023,#34024,#34025,#34026,#34027,#34028,#34029,#34030,#34031,#34032,
#34033,#34034,#34035,#34036,#34037,#34038,#34039,#34040,#34041,#34042,#34043,
#34044,#34045,#34046,#34047,#34048,#34049,#34050,#34051,#34052,#34053,#34054,
#34055,#34056,#34057,#34058,#34059,#34060,#34061,#34062,#34063,#34064,#34065,
#34066,#34067,#34068,#34069,#34070,#34071,#34072,#34073,#34074,#34075,#34076,
#34077,#34078,#34079,#34080,#34081),.UNSPECIFIED.,.F.,.F.,(4,3,3,3,3,3,
3,3,3,3,3,3,3,3,3,3,3,3,3,3,3,3,3,3,3,3,3,3,3,3,3,3,3,3,3,3,4),(9.50869433004148E-10,
0.064863221983069,0.131312102384226,0.198704261382311,0.245742670563672,
0.271216744669775,0.292781079745034,0.334751976783175,0.375,0.40625,0.436331962584815,
0.468165981292407,0.5,0.528860419148483,0.558227897183892,0.574915303696629,
0.604443602529392,0.625,0.650713336187918,0.675576986728902,0.6875,0.703616845426758,
0.719884858047724,0.737211484052214,0.75,0.766343175566966,0.78344586044852,
0.800630265602701,0.8125,0.838313265687396,0.861770925358831,0.875,0.907346446278159,
0.938626749059921,0.96931337452996,0.998216178092044,1.),.UNSPECIFIED.);
#4713=B_SPLINE_CURVE_WITH_KNOTS('',3,(#34085,#34086,#34087,#34088,#34089),
 .UNSPECIFIED.,.F.,.F.,(4,1,4),(0.,0.5,1.),.UNSPECIFIED.);
#4714=B_SPLINE_CURVE_WITH_KNOTS('',3,(#34090,#34091,#34092,#34093,#34094,
#34095,#34096,#34097,#34098,#34099,#34100,#34101,#34102,#34103,#34104,#34105,
#34106,#34107,#34108,#34109,#34110,#34111,#34112,#34113,#34114,#34115,#34116,
#34117,#34118,#34119,#34120,#34121,#34122,#34123,#34124,#34125,#34126,#34127,
#34128,#34129,#34130,#34131,#34132,#34133,#34134,#34135,#34136,#34137,#34138,
#34139,#34140,#34141,#34142,#34143,#34144,#34145,#34146,#34147,#34148,#34149,
#34150,#34151,#34152,#34153,#34154,#34155,#34156,#34157,#34158,#34159,#34160,
#34161,#34162,#34163,#34164,#34165,#34166,#34167,#34168,#34169,#34170,#34171,
#34172,#34173,#34174,#34175,#34176,#34177,#34178,#34179,#34180,#34181,#34182,
#34183,#34184,#34185,#34186,#34187,#34188,#34189,#34190,#34191,#34192,#34193,
#34194,#34195,#34196,#34197,#34198),.UNSPECIFIED.,.F.,.F.,(4,3,3,3,3,3,
3,3,3,3,3,3,3,3,3,3,3,3,3,3,3,3,3,3,3,3,3,3,3,3,3,3,3,3,3,3,4),(0.,0.0296418973095737,
0.0604258081289185,0.093085711686443,0.116689283764832,0.127248385310179,
0.150798638890838,0.176339011232883,0.1875,0.204741311027967,0.22207031311766,
0.23836404470778,0.25,0.26729134928062,0.283794412616628,0.299944156860801,
0.3125,0.33705762980703,0.362424480442505,0.375,0.404388595831232,0.424710670503261,
0.45402897903842,0.482927590677032,0.5,0.53125,0.561704981302199,0.593352490651099,
0.625,0.668649466078839,0.707642208611711,0.744186932484857,0.785008080903997,
0.853716986120161,0.921347956753785,0.98763717695582,0.999999999596884),
 .UNSPECIFIED.);
#4715=B_SPLINE_CURVE_WITH_KNOTS('',3,(#34277,#34278,#34279,#34280,#34281,
#34282,#34283,#34284,#34285,#34286,#34287,#34288,#34289,#34290,#34291,#34292),
 .UNSPECIFIED.,.F.,.F.,(4,3,3,3,3,4),(0.,0.378489613306979,0.428567864138002,
0.5,0.880755795327102,0.999999999726984),.UNSPECIFIED.);
#4716=B_SPLINE_CURVE_WITH_KNOTS('',3,(#34361,#34362,#34363,#34364,#34365,
#34366,#34367,#34368,#34369,#34370,#34371,#34372,#34373,#34374,#34375,#34376),
 .UNSPECIFIED.,.F.,.F.,(4,3,3,3,3,4),(0.,0.325364448481703,0.5,0.57143190471632,
0.895046183071909,1.),.UNSPECIFIED.);
#4717=B_SPLINE_CURVE_WITH_KNOTS('',3,(#34425,#34426,#34427,#34428,#34429),
 .UNSPECIFIED.,.F.,.F.,(4,1,4),(0.,0.5,1.),.UNSPECIFIED.);
#4718=B_SPLINE_CURVE_WITH_KNOTS('',3,(#34432,#34433,#34434,#34435,#34436,
#34437,#34438,#34439,#34440,#34441,#34442,#34443,#34444,#34445,#34446,#34447,
#34448,#34449,#34450,#34451,#34452,#34453,#34454,#34455,#34456,#34457,#34458,
#34459,#34460,#34461,#34462,#34463,#34464,#34465,#34466,#34467,#34468,#34469,
#34470,#34471,#34472,#34473,#34474,#34475,#34476,#34477,#34478,#34479,#34480,
#34481,#34482,#34483,#34484,#34485,#34486,#34487,#34488,#34489,#34490,#34491,
#34492,#34493,#34494,#34495,#34496,#34497,#34498,#34499,#34500,#34501,#34502,
#34503,#34504,#34505,#34506,#34507,#34508,#34509,#34510,#34511,#34512,#34513,
#34514,#34515,#34516,#34517,#34518,#34519,#34520,#34521,#34522,#34523,#34524,
#34525,#34526,#34527,#34528,#34529,#34530,#34531),.UNSPECIFIED.,.F.,.F.,
(4,3,3,3,3,3,3,3,3,3,3,3,3,3,3,3,3,3,3,3,3,3,3,3,3,3,3,3,3,3,3,3,3,4),(8.28085893558946E-9,
0.0552178844393513,0.111253198203293,0.167730187412737,0.224716291074559,
0.25,0.284717375651851,0.292623683874908,0.326795374906804,0.359960140751439,
0.375,0.397698184667004,0.420268019738575,0.429176508118321,0.452912127100537,
0.478826556563273,0.5,0.519252068280026,0.539146323381578,0.559113266900889,
0.5625,0.591338765704593,0.619036310556515,0.625,0.671875,0.712890625,0.748779296875,
0.76451831657977,0.810526790289438,0.855241280680679,0.898242859266083,
0.940347367950203,0.981226564540686,1.),.UNSPECIFIED.);
#4719=B_SPLINE_CURVE_WITH_KNOTS('',3,(#34553,#34554,#34555,#34556,#34557),
 .UNSPECIFIED.,.F.,.F.,(4,1,4),(0.,0.5,1.),.UNSPECIFIED.);
#4720=B_SPLINE_CURVE_WITH_KNOTS('',3,(#34559,#34560,#34561,#34562,#34563,
#34564,#34565,#34566,#34567,#34568,#34569,#34570,#34571,#34572,#34573,#34574,
#34575,#34576,#34577,#34578,#34579,#34580,#34581,#34582,#34583,#34584,#34585,
#34586,#34587,#34588,#34589,#34590,#34591,#34592,#34593,#34594,#34595,#34596,
#34597,#34598,#34599,#34600,#34601,#34602,#34603,#34604,#34605,#34606,#34607,
#34608,#34609,#34610,#34611,#34612,#34613,#34614,#34615,#34616,#34617,#34618,
#34619,#34620,#34621,#34622,#34623,#34624,#34625,#34626,#34627,#34628,#34629,
#34630,#34631,#34632,#34633,#34634,#34635,#34636,#34637,#34638,#34639,#34640,
#34641,#34642,#34643,#34644,#34645,#34646,#34647,#34648,#34649,#34650,#34651,
#34652,#34653,#34654,#34655),.UNSPECIFIED.,.F.,.F.,(4,3,3,3,3,3,3,3,3,3,
3,3,3,3,3,3,3,3,3,3,3,3,3,3,3,3,3,3,3,3,3,3,4),(0.,0.0408942616408467,0.0832206641201397,
0.126522189626663,0.170889091742585,0.216425174069665,0.244480347321481,
0.258747200286828,0.299333222619486,0.341557935663049,0.375,0.399411974279286,
0.425040630085084,0.4375,0.455445967163788,0.473207901673359,0.489672437025859,
0.5,0.517525887871923,0.534137976015003,0.550257228344465,0.5625,0.567857537532259,
0.590589154795902,0.613805599783494,0.626758730528618,0.669701832244079,
0.707817003594205,0.744339877777549,0.785751586107263,0.857928261011571,
0.933377839144108,0.999999997060959),.UNSPECIFIED.);
#4721=B_SPLINE_CURVE_WITH_KNOTS('',3,(#34656,#34657,#34658,#34659,#34660),
 .UNSPECIFIED.,.F.,.F.,(4,1,4),(0.,0.5,1.),.UNSPECIFIED.);
#4722=B_SPLINE_CURVE_WITH_KNOTS('',3,(#34716,#34717,#34718,#34719,#34720,
#34721,#34722,#34723,#34724,#34725,#34726,#34727,#34728,#34729,#34730,#34731),
 .UNSPECIFIED.,.F.,.F.,(4,3,3,3,3,4),(0.,0.378838528108035,0.428567885081992,
0.5,0.880990471252908,1.),.UNSPECIFIED.);
#4723=B_SPLINE_CURVE_WITH_KNOTS('',3,(#34782,#34783,#34784,#34785,#34786,
#34787,#34788,#34789,#34790,#34791,#34792,#34793,#34794,#34795,#34796,#34797,
#34798,#34799,#34800,#34801,#34802,#34803,#34804,#34805,#34806,#34807,#34808,
#34809,#34810,#34811,#34812,#34813,#34814,#34815,#34816,#34817,#34818,#34819,
#34820,#34821,#34822,#34823,#34824,#34825,#34826,#34827,#34828,#34829,#34830,
#34831,#34832,#34833,#34834,#34835,#34836,#34837,#34838,#34839,#34840,#34841,
#34842,#34843,#34844,#34845,#34846,#34847,#34848,#34849,#34850,#34851,#34852,
#34853,#34854,#34855,#34856,#34857,#34858,#34859,#34860,#34861,#34862,#34863,
#34864,#34865,#34866,#34867,#34868,#34869,#34870,#34871,#34872,#34873,#34874,
#34875,#34876,#34877,#34878,#34879,#34880,#34881,#34882,#34883,#34884,#34885,
#34886,#34887,#34888,#34889,#34890,#34891,#34892,#34893,#34894,#34895,#34896,
#34897,#34898,#34899,#34900,#34901,#34902,#34903,#34904,#34905,#34906,#34907,
#34908),.UNSPECIFIED.,.F.,.F.,(4,3,3,3,3,3,3,3,3,3,3,3,3,3,3,3,3,3,3,3,
3,3,3,3,3,3,3,3,3,3,3,3,3,3,3,3,3,3,3,3,3,3,4),(1.08713676683881E-6,0.0253729853192074,
0.0513308233851344,0.0782397502780801,0.105795505246966,0.134043455634498,
0.163480063669367,0.193633546238024,0.225040356870188,0.25000064499507,
0.25180848200201,0.280864303031013,0.31038422769088,0.340225351193865,0.370585868249604,
0.375000472371881,0.399665914710962,0.425336526359969,0.451391695779364,
0.477666894694449,0.500000299748691,0.526474434682188,0.552475702509946,
0.577564104772746,0.591573374015089,0.617328555218517,0.625000127125502,
0.657081090188579,0.687649553329843,0.717839618870443,0.739172333185156,
0.749646883699591,0.758744089052946,0.789470024697239,0.818441934309589,
0.846927003388438,0.874763193931298,0.881647831630121,0.909624284594177,
0.936792477667145,0.96352443700452,0.989655417477855,0.999999578861769),
 .UNSPECIFIED.);
#4724=B_SPLINE_CURVE_WITH_KNOTS('',3,(#34917,#34918,#34919,#34920,#34921,
#34922,#34923,#34924,#34925,#34926,#34927,#34928,#34929,#34930,#34931,#34932,
#34933,#34934,#34935,#34936,#34937,#34938,#34939,#34940,#34941,#34942,#34943,
#34944,#34945,#34946,#34947,#34948,#34949,#34950,#34951,#34952,#34953,#34954,
#34955,#34956,#34957,#34958,#34959,#34960,#34961,#34962,#34963,#34964,#34965,
#34966,#34967,#34968,#34969,#34970,#34971,#34972,#34973,#34974,#34975,#34976,
#34977,#34978,#34979,#34980,#34981,#34982,#34983,#34984,#34985,#34986,#34987,
#34988,#34989,#34990,#34991,#34992,#34993,#34994,#34995,#34996,#34997,#34998,
#34999,#35000,#35001,#35002,#35003,#35004,#35005,#35006,#35007,#35008,#35009,
#35010,#35011,#35012,#35013,#35014,#35015,#35016,#35017,#35018,#35019,#35020,
#35021,#35022,#35023,#35024,#35025,#35026,#35027,#35028,#35029,#35030,#35031,
#35032,#35033,#35034,#35035,#35036,#35037,#35038,#35039,#35040,#35041,#35042,
#35043),.UNSPECIFIED.,.F.,.F.,(4,3,3,3,3,3,3,3,3,3,3,3,3,3,3,3,3,3,3,3,
3,3,3,3,3,3,3,3,3,3,3,3,3,3,3,3,3,3,3,3,3,3,4),(1.08713762107833E-6,0.0253692683258832,
0.0513234992405872,0.0782290700879875,0.105781621242702,0.134026543196543,
0.163460560671953,0.19361167999425,0.22501677366322,0.250000644995036,0.251815578359345,
0.2808759939263,0.310399895492973,0.340244679558423,0.370608357701857,0.375000472371454,
0.399666898556133,0.425338325647047,0.451394209332918,0.477669972962536,
0.500000299747871,0.526474352610384,0.552475539975355,0.577563818899365,
0.591581618974246,0.617336551276599,0.625000127124289,0.657081197597214,
0.687648823919612,0.717838134287772,0.739167737135864,0.749641056657721,
0.758741560237412,0.789468342904982,0.818440329506418,0.846925581513678,
0.874762081841044,0.881648690907691,0.909625495740547,0.936794182595149,
0.96352670545363,0.989658359681576,0.999999578853041),.UNSPECIFIED.);
#4725=B_SPLINE_CURVE_WITH_KNOTS('',3,(#35064,#35065,#35066,#35067,#35068,
#35069,#35070,#35071,#35072,#35073,#35074,#35075,#35076,#35077,#35078,#35079,
#35080,#35081,#35082,#35083,#35084,#35085,#35086,#35087,#35088,#35089,#35090,
#35091,#35092,#35093,#35094,#35095,#35096,#35097,#35098,#35099,#35100,#35101,
#35102,#35103,#35104,#35105,#35106),.UNSPECIFIED.,.F.,.F.,(4,3,3,3,3,3,
3,3,3,3,3,3,3,3,4),(0.,0.0368913268728807,0.0761980387383731,0.119167016457251,
0.169092204071419,0.216272726579617,0.218863755765662,0.250005492808558,
0.263232719609054,0.303098623176284,0.345222468308616,0.395387158872228,
0.449030523619011,0.495408776557437,0.500000000000007),.UNSPECIFIED.);
#4726=B_SPLINE_CURVE_WITH_KNOTS('',3,(#35108,#35109,#35110,#35111,#35112,
#35113,#35114,#35115,#35116,#35117,#35118,#35119,#35120,#35121,#35122,#35123,
#35124,#35125,#35126,#35127,#35128,#35129,#35130,#35131,#35132,#35133,#35134,
#35135,#35136,#35137,#35138,#35139,#35140,#35141,#35142,#35143,#35144,#35145,
#35146,#35147,#35148,#35149,#35150),.UNSPECIFIED.,.F.,.F.,(4,3,3,3,3,3,
3,3,3,3,3,3,3,3,4),(0.500000000000007,0.540231440446096,0.575907930766046,
0.616907828400421,0.66554474376712,0.70735165079623,0.741976468153254,0.775467219069365,
0.806644744625195,0.841768598836816,0.881832664912684,0.913950883313768,
0.943105681993427,0.971552840996714,1.),.UNSPECIFIED.);
#4727=B_SPLINE_CURVE_WITH_KNOTS('',3,(#35157,#35158,#35159,#35160,#35161,
#35162,#35163,#35164,#35165,#35166,#35167,#35168,#35169,#35170,#35171,#35172,
#35173,#35174,#35175,#35176,#35177,#35178,#35179,#35180,#35181,#35182,#35183,
#35184,#35185,#35186,#35187,#35188,#35189,#35190,#35191,#35192,#35193,#35194,
#35195,#35196),.UNSPECIFIED.,.F.,.F.,(4,3,3,3,3,3,3,3,3,3,3,3,3,4),(0.,
0.0284098719480376,0.0590023475385172,0.0917001351016763,0.127782382300734,
0.171359932009271,0.213975795305431,0.249728820892251,0.283042209140671,
0.320741065391291,0.356620100856134,0.396246461605651,0.450189504686733,
0.499999999999992),.UNSPECIFIED.);
#4728=B_SPLINE_CURVE_WITH_KNOTS('',3,(#35198,#35199,#35200,#35201,#35202,
#35203,#35204,#35205,#35206,#35207,#35208,#35209,#35210,#35211,#35212,#35213,
#35214,#35215,#35216,#35217,#35218,#35219,#35220,#35221,#35222,#35223,#35224,
#35225,#35226,#35227,#35228,#35229,#35230,#35231,#35232,#35233,#35234,#35235,
#35236,#35237,#35238,#35239,#35240,#35241,#35242,#35243,#35244,#35245,#35246,
#35247,#35248,#35249),.UNSPECIFIED.,.F.,.F.,(4,3,3,3,3,3,3,3,3,3,3,3,3,
3,3,3,3,4),(0.499999999999992,0.538073908915271,0.57297079991496,0.613353241995181,
0.625000443284623,0.64966183222417,0.705676282718174,0.734756501148294,
0.749998455844975,0.768090688025888,0.801401960047338,0.837845430322982,
0.874999145332787,0.884823067242886,0.926484734258874,0.963242367129437,
0.994908278170022,1.),.UNSPECIFIED.);
#4729=B_SPLINE_CURVE_WITH_KNOTS('',3,(#35267,#35268,#35269,#35270,#35271,
#35272,#35273,#35274,#35275,#35276,#35277,#35278,#35279,#35280,#35281,#35282,
#35283,#35284,#35285,#35286,#35287,#35288,#35289,#35290,#35291,#35292,#35293,
#35294,#35295,#35296,#35297,#35298,#35299,#35300,#35301,#35302,#35303,#35304,
#35305,#35306),.UNSPECIFIED.,.F.,.F.,(4,3,3,3,3,3,3,3,3,3,3,3,3,4),(0.,
0.028409871948072,0.0590023475385537,0.0917001351017092,0.127782382300744,
0.171359932009437,0.213975795305572,0.249728820892374,0.283042209140762,
0.320741065391331,0.356620100856162,0.396246461605714,0.450189504720798,
0.49999999999999),.UNSPECIFIED.);
#4730=B_SPLINE_CURVE_WITH_KNOTS('',3,(#35308,#35309,#35310,#35311,#35312,
#35313,#35314,#35315,#35316,#35317,#35318,#35319,#35320,#35321,#35322,#35323,
#35324,#35325,#35326,#35327,#35328,#35329,#35330,#35331,#35332,#35333,#35334,
#35335,#35336,#35337,#35338,#35339,#35340,#35341,#35342,#35343,#35344,#35345,
#35346,#35347,#35348,#35349,#35350,#35351,#35352,#35353,#35354,#35355,#35356,
#35357,#35358,#35359),.UNSPECIFIED.,.F.,.F.,(4,3,3,3,3,3,3,3,3,3,3,3,3,
3,3,3,3,4),(0.49999999999999,0.538073908915264,0.572970799914942,0.613353241995137,
0.625000443610254,0.649661832224122,0.705673442739849,0.73475650108139,
0.749998464717221,0.768090687960155,0.801401959928307,0.837845430187727,
0.874999156444846,0.884823067034441,0.926484734096338,0.963242367048169,
0.994908278091935,1.),.UNSPECIFIED.);
#4731=B_SPLINE_CURVE_WITH_KNOTS('',3,(#35368,#35369,#35370,#35371,#35372,
#35373,#35374,#35375,#35376,#35377,#35378,#35379,#35380,#35381,#35382,#35383,
#35384,#35385,#35386,#35387,#35388,#35389,#35390,#35391,#35392,#35393,#35394,
#35395,#35396,#35397,#35398,#35399,#35400,#35401,#35402,#35403,#35404),
 .UNSPECIFIED.,.F.,.F.,(4,3,3,3,3,3,3,3,3,3,3,3,4),(0.,0.0368913268731333,
0.0761980387362311,0.119167016457156,0.169092204070516,0.218863755764898,
0.249960752574137,0.26323271960796,0.30309862317623,0.345222468307133,0.395387158870675,
0.449030523615986,0.500000000000014),.UNSPECIFIED.);
#4732=B_SPLINE_CURVE_WITH_KNOTS('',3,(#35406,#35407,#35408,#35409,#35410,
#35411,#35412,#35413,#35414,#35415,#35416,#35417,#35418,#35419,#35420,#35421,
#35422,#35423,#35424,#35425,#35426,#35427,#35428,#35429,#35430,#35431,#35432,
#35433,#35434,#35435,#35436,#35437,#35438,#35439,#35440,#35441,#35442,#35443,
#35444,#35445,#35446,#35447,#35448,#35449,#35450,#35451,#35452,#35453,#35454,
#35455,#35456,#35457,#35458,#35459,#35460,#35461,#35462,#35463),
 .UNSPECIFIED.,.F.,.F.,(4,3,3,3,3,3,3,3,3,3,3,3,3,3,3,3,3,3,3,4),(0.500000000000014,
0.540231440447499,0.575907930767047,0.600002183613558,0.616907828401668,
0.665544743768066,0.699999206805276,0.707351650797058,0.741976468153578,
0.775467219067,0.800000218928215,0.806644744622415,0.841768598832897,0.881832664910351,
0.899996946356766,0.91395088331162,0.943105681991698,0.971552840995849,
0.997194386346092,1.),.UNSPECIFIED.);
#4733=B_SPLINE_CURVE_WITH_KNOTS('',3,(#35526,#35527,#35528,#35529,#35530,
#35531,#35532,#35533,#35534,#35535,#35536,#35537,#35538,#35539,#35540,#35541,
#35542,#35543,#35544,#35545,#35546,#35547,#35548,#35549,#35550,#35551,#35552,
#35553,#35554,#35555,#35556,#35557,#35558,#35559,#35560,#35561,#35562,#35563,
#35564,#35565,#35566,#35567,#35568,#35569,#35570,#35571,#35572,#35573,#35574,
#35575,#35576,#35577,#35578,#35579,#35580,#35581,#35582,#35583,#35584,#35585,
#35586,#35587,#35588,#35589,#35590,#35591,#35592),.UNSPECIFIED.,.F.,.F.,
(4,3,3,3,3,3,3,3,3,3,3,3,3,3,3,3,3,3,3,3,3,3,4),(1.7879470251477E-8,0.0544641113842017,
0.10763785991851,0.141927033263651,0.195963516631825,0.25,0.294608088152731,
0.338155471441689,0.383293912026307,0.426098031464226,0.428432352610924,
0.471559526743072,0.5,0.553966480593871,0.60862548605439,0.663343492579519,
0.714737499315956,0.75,0.803318033187661,0.856609320553095,0.908545562867855,
0.957979634374208,1.),.UNSPECIFIED.);
#4734=B_SPLINE_CURVE_WITH_KNOTS('',3,(#35600,#35601,#35602,#35603,#35604,
#35605,#35606,#35607,#35608,#35609,#35610,#35611,#35612,#35613,#35614,#35615,
#35616,#35617,#35618,#35619,#35620,#35621,#35622,#35623,#35624,#35625,#35626,
#35627,#35628,#35629,#35630,#35631,#35632,#35633,#35634,#35635,#35636,#35637,
#35638,#35639,#35640,#35641,#35642,#35643,#35644,#35645,#35646,#35647,#35648,
#35649,#35650,#35651,#35652,#35653,#35654,#35655,#35656,#35657,#35658,#35659,
#35660,#35661,#35662,#35663,#35664,#35665,#35666),.UNSPECIFIED.,.F.,.F.,
(4,3,3,3,3,3,3,3,3,3,3,3,3,3,3,3,3,3,3,3,3,3,4),(1.7906183555336E-8,0.0544493993128118,
0.10761181334858,0.141926453999837,0.195963226999919,0.25,0.294608168733892,
0.338155786098323,0.383294230516945,0.426099296174454,0.428432674935567,
0.471560796389448,0.5,0.553976193478826,0.608644542203803,0.663371094483038,
0.714737419816793,0.75,0.803294344985328,0.856564174751774,0.90847990092177,
0.957892698066782,1.),.UNSPECIFIED.);
#4735=B_SPLINE_CURVE_WITH_KNOTS('',3,(#35675,#35676,#35677,#35678,#35679,
#35680,#35681,#35682,#35683,#35684,#35685,#35686,#35687,#35688,#35689,#35690,
#35691,#35692,#35693,#35694,#35695,#35696,#35697,#35698,#35699,#35700,#35701,
#35702,#35703,#35704,#35705,#35706,#35707,#35708,#35709,#35710,#35711,#35712,
#35713,#35714,#35715,#35716,#35717,#35718,#35719,#35720,#35721,#35722,#35723,
#35724,#35725,#35726,#35727,#35728,#35729,#35730,#35731,#35732,#35733,#35734,
#35735,#35736,#35737,#35738),.UNSPECIFIED.,.F.,.F.,(4,3,3,3,3,3,3,3,3,3,
3,3,3,3,3,3,3,3,3,3,3,4),(1.01804965592672E-8,0.0674956426259411,0.138714963219262,
0.212926975143168,0.288383846137006,0.36250779776971,0.431898256099993,
0.5,0.541878056547161,0.584665979131202,0.611759345172909,0.625,0.662482092180958,
0.700404290399306,0.735034420801422,0.75,0.798961650444334,0.845940519174992,
0.889742214457647,0.932253827334583,0.973546712256856,0.999999972984831),
 .UNSPECIFIED.);
#4736=B_SPLINE_CURVE_WITH_KNOTS('',3,(#35743,#35744,#35745,#35746,#35747,
#35748,#35749,#35750,#35751,#35752),.UNSPECIFIED.,.F.,.F.,(4,3,3,4),(0.,
0.42857142857143,0.714285714285716,1.),.UNSPECIFIED.);
#4737=B_SPLINE_CURVE_WITH_KNOTS('',3,(#35755,#35756,#35757,#35758,#35759,
#35760,#35761,#35762,#35763,#35764,#35765,#35766,#35767,#35768,#35769,#35770,
#35771,#35772,#35773,#35774,#35775,#35776,#35777,#35778,#35779,#35780,#35781,
#35782,#35783,#35784,#35785,#35786,#35787,#35788,#35789,#35790,#35791,#35792,
#35793,#35794,#35795,#35796,#35797,#35798,#35799,#35800,#35801,#35802,#35803,
#35804,#35805,#35806,#35807,#35808,#35809,#35810,#35811,#35812,#35813,#35814,
#35815,#35816,#35817,#35818,#35819,#35820,#35821,#35822,#35823,#35824,#35825,
#35826,#35827,#35828,#35829,#35830,#35831,#35832,#35833,#35834,#35835,#35836,
#35837,#35838,#35839,#35840,#35841,#35842,#35843,#35844,#35845,#35846,#35847,
#35848,#35849,#35850,#35851,#35852,#35853,#35854,#35855,#35856,#35857,#35858,
#35859,#35860,#35861,#35862,#35863,#35864,#35865,#35866,#35867,#35868,#35869,
#35870,#35871,#35872),.UNSPECIFIED.,.F.,.F.,(4,3,3,3,3,3,3,3,3,3,3,3,3,
3,3,3,3,3,3,3,3,3,3,3,3,3,3,3,3,3,3,3,3,3,3,3,3,3,3,4),(2.09594836513411E-6,
0.0362368855133033,0.0713793079045761,0.104366733968935,0.125,0.150223343700009,
0.175167507775006,0.199929074279579,0.22578822564545,0.25,0.269723486186228,
0.289431954020272,0.294108349209741,0.3125,0.335287917621303,0.356444040105461,
0.375,0.393959218999002,0.413183866517193,0.433771679580868,0.4375,0.455553787946069,
0.474276297677037,0.492506086676878,0.5,0.527772795208352,0.552085539668685,
0.567585659108842,0.590139769886137,0.61300015092207,0.625,0.65804072788561,
0.692414283119677,0.728093266086251,0.75,0.764952801403825,0.823714601052869,
0.882382362080814,0.94182503340941,1.),.UNSPECIFIED.);
#4738=B_SPLINE_CURVE_WITH_KNOTS('',3,(#35874,#35875,#35876,#35877,#35878,
#35879,#35880,#35881,#35882,#35883,#35884,#35885,#35886,#35887,#35888,#35889,
#35890,#35891,#35892,#35893,#35894,#35895,#35896,#35897,#35898,#35899,#35900,
#35901,#35902,#35903,#35904,#35905,#35906,#35907,#35908,#35909,#35910,#35911,
#35912,#35913,#35914,#35915,#35916,#35917,#35918,#35919,#35920,#35921,#35922,
#35923,#35924,#35925),.UNSPECIFIED.,.F.,.F.,(4,3,3,3,3,3,3,3,3,3,3,3,3,
3,3,3,3,4),(0.,0.0627598550136615,0.126872753767448,0.19452677037842,0.25,
0.301397320786533,0.356522161503298,0.41273584097034,0.467853321258038,
0.5,0.570546483708575,0.638513332075588,0.705058089478895,0.770913837689033,
0.83688345572248,0.903355444568615,0.971653796741299,0.999999746571654),
 .UNSPECIFIED.);
#4739=B_SPLINE_CURVE_WITH_KNOTS('',3,(#35932,#35933,#35934,#35935),
 .UNSPECIFIED.,.F.,.F.,(4,4),(0.,1.),.UNSPECIFIED.);
#4740=B_SPLINE_CURVE_WITH_KNOTS('',3,(#35945,#35946,#35947,#35948),
 .UNSPECIFIED.,.F.,.F.,(4,4),(0.,1.),.UNSPECIFIED.);
#4741=B_SPLINE_CURVE_WITH_KNOTS('',3,(#35950,#35951,#35952,#35953,#35954,
#35955,#35956,#35957,#35958,#35959,#35960,#35961,#35962,#35963,#35964,#35965,
#35966,#35967,#35968,#35969,#35970,#35971,#35972,#35973,#35974,#35975,#35976,
#35977,#35978,#35979,#35980,#35981,#35982,#35983,#35984,#35985,#35986,#35987,
#35988,#35989,#35990,#35991,#35992,#35993,#35994,#35995,#35996,#35997,#35998,
#35999,#36000,#36001,#36002,#36003,#36004,#36005,#36006,#36007,#36008,#36009,
#36010,#36011,#36012,#36013),.UNSPECIFIED.,.F.,.F.,(4,3,3,3,3,3,3,3,3,3,
3,3,3,3,3,3,3,3,3,3,3,4),(1.01791444121861E-8,0.0674974370079685,0.13871842374344,
0.212931953605264,0.288390284697454,0.362515810160677,0.431908283539235,
0.5,0.541879986354516,0.584669516084516,0.611755690842619,0.625,0.662483329316775,
0.700406499985365,0.735038008516436,0.75,0.798963739946212,0.84594465379999,
0.88974914645965,0.932263888513565,0.973560466245504,0.99999997279333),
 .UNSPECIFIED.);
#4742=B_SPLINE_CURVE_WITH_KNOTS('',3,(#36016,#36017,#36018,#36019,#36020,
#36021,#36022,#36023,#36024,#36025,#36026,#36027,#36028,#36029,#36030,#36031,
#36032,#36033,#36034,#36035,#36036,#36037,#36038,#36039,#36040,#36041,#36042,
#36043,#36044,#36045,#36046,#36047,#36048,#36049,#36050,#36051,#36052,#36053,
#36054,#36055,#36056,#36057,#36058,#36059,#36060,#36061,#36062,#36063,#36064,
#36065,#36066,#36067,#36068,#36069,#36070,#36071,#36072,#36073,#36074,#36075,
#36076,#36077,#36078,#36079,#36080,#36081,#36082,#36083,#36084,#36085,#36086,
#36087,#36088,#36089,#36090,#36091),.UNSPECIFIED.,.F.,.F.,(4,3,3,3,3,3,
3,3,3,3,3,3,3,3,3,3,3,3,3,3,3,3,3,3,3,4),(0.,0.0554401597712347,0.10732038858961,
0.156759507170221,0.20337975358511,0.247578441959007,0.25,0.29129242264859,
0.305861600550399,0.344385389985209,0.384621885394755,0.425632328280576,
0.466977350818536,0.5,0.548416682808532,0.570999040361935,0.620585480122461,
0.672075056424976,0.725350195717724,0.75,0.784694722918199,0.833887024596645,
0.884158599282672,0.934750466898511,0.98556244983833,0.999999999015558),
 .UNSPECIFIED.);
#4743=B_SPLINE_CURVE_WITH_KNOTS('',3,(#36093,#36094,#36095,#36096,#36097,
#36098,#36099,#36100,#36101,#36102,#36103,#36104,#36105,#36106,#36107,#36108,
#36109,#36110,#36111,#36112,#36113,#36114,#36115,#36116,#36117,#36118,#36119,
#36120,#36121,#36122,#36123,#36124,#36125,#36126,#36127,#36128,#36129,#36130,
#36131,#36132,#36133,#36134,#36135,#36136,#36137,#36138,#36139,#36140,#36141,
#36142,#36143,#36144),.UNSPECIFIED.,.F.,.F.,(4,3,3,3,3,3,3,3,3,3,3,3,3,
3,3,3,3,4),(0.,0.0627648251215824,0.126882565029156,0.194540852473979,0.25,
0.301400767598046,0.356528387849084,0.412744420751568,0.467864176451785,
0.5,0.570545723880762,0.638512682115047,0.705058042936707,0.770914731967958,
0.836885701249181,0.903359297201857,0.971659719708859,0.999999746561536),
 .UNSPECIFIED.);
#4744=B_SPLINE_CURVE_WITH_KNOTS('',3,(#36152,#36153,#36154,#36155,#36156,
#36157),.UNSPECIFIED.,.F.,.F.,(4,1,1,4),(0.,0.285714285714286,0.571428571428571,
1.),.UNSPECIFIED.);
#4745=B_SPLINE_CURVE_WITH_KNOTS('',3,(#36200,#36201,#36202,#36203,#36204,
#36205,#36206,#36207,#36208,#36209),.UNSPECIFIED.,.F.,.F.,(4,3,3,4),(0.,
0.428571428571401,0.714285714285701,1.),.UNSPECIFIED.);
#4746=B_SPLINE_CURVE_WITH_KNOTS('',3,(#36256,#36257,#36258,#36259,#36260,
#36261,#36262,#36263,#36264,#36265,#36266,#36267,#36268),.UNSPECIFIED.,
 .F.,.F.,(4,3,3,3,4),(-1.,-0.785714285714286,-0.571428571428571,-0.490858603324517,
-0.490726906251567),.UNSPECIFIED.);
#4747=B_SPLINE_CURVE_WITH_KNOTS('',3,(#36269,#36270,#36271,#36272,#36273,
#36274,#36275,#36276,#36277,#36278),.UNSPECIFIED.,.F.,.F.,(4,3,3,4),(-0.425956949925924,
-0.383314880227184,-0.285714285714286,0.),.UNSPECIFIED.);
#4748=B_SPLINE_CURVE_WITH_KNOTS('',3,(#36329,#36330,#36331,#36332,#36333,
#36334),.UNSPECIFIED.,.F.,.F.,(4,1,1,4),(0.,0.285714285714286,0.571428571428571,
1.),.UNSPECIFIED.);
#4749=B_SPLINE_CURVE_WITH_KNOTS('',3,(#36431,#36432,#36433,#36434,#36435),
 .UNSPECIFIED.,.F.,.F.,(4,1,4),(-1.,-0.785714285714286,-0.574071439326816),
 .UNSPECIFIED.);
#4750=B_SPLINE_CURVE_WITH_KNOTS('',3,(#36436,#36437,#36438,#36439,#36440,
#36441),.UNSPECIFIED.,.F.,.F.,(4,1,1,4),(-0.509141408999513,-0.285714285714286,
-0.142857142857143,-2.45693890781057E-8),.UNSPECIFIED.);
#4751=B_SPLINE_CURVE_WITH_KNOTS('',3,(#36487,#36488,#36489,#36490,#36491,
#36492,#36493,#36494,#36495,#36496,#36497,#36498,#36499,#36500,#36501,#36502,
#36503,#36504,#36505,#36506,#36507,#36508,#36509,#36510,#36511,#36512,#36513,
#36514,#36515,#36516,#36517,#36518,#36519,#36520,#36521,#36522,#36523,#36524,
#36525,#36526),.UNSPECIFIED.,.F.,.F.,(4,3,3,3,3,3,3,3,3,3,3,3,3,4),(0.,
0.0285696457646304,0.059348287923574,0.0922695400873604,0.128658037533218,
0.17317619773752,0.215434756768923,0.24999994336233,0.284329878936637,0.321489930755007,
0.357347487857236,0.396974917385387,0.448567973551295,0.500000000000007),
 .UNSPECIFIED.);
#4752=B_SPLINE_CURVE_WITH_KNOTS('',3,(#36528,#36529,#36530,#36531,#36532,
#36533,#36534,#36535,#36536,#36537,#36538,#36539,#36540,#36541,#36542,#36543,
#36544,#36545,#36546,#36547,#36548,#36549,#36550,#36551,#36552,#36553,#36554,
#36555,#36556,#36557,#36558,#36559,#36560,#36561,#36562,#36563,#36564,#36565,
#36566,#36567,#36568,#36569,#36570,#36571,#36572,#36573,#36574,#36575,#36576,
#36577,#36578,#36579),.UNSPECIFIED.,.F.,.F.,(4,3,3,3,3,3,3,3,3,3,3,3,3,
3,3,3,3,4),(0.500000000000007,0.538056732668972,0.572871871606032,0.612740726767319,
0.625000514049154,0.647999609500923,0.701674313067634,0.734101547705753,
0.749998510612295,0.767338854242534,0.798973747757443,0.832095090992758,
0.873045873217363,0.875000014654403,0.914441264010961,0.94811427585218,
0.977602415915691,1.),.UNSPECIFIED.);
#4753=B_SPLINE_CURVE_WITH_KNOTS('',3,(#36587,#36588,#36589,#36590,#36591,
#36592,#36593,#36594,#36595,#36596,#36597,#36598,#36599,#36600,#36601,#36602,
#36603,#36604,#36605,#36606,#36607,#36608,#36609,#36610,#36611,#36612,#36613,
#36614,#36615,#36616,#36617,#36618,#36619,#36620,#36621,#36622,#36623,#36624,
#36625,#36626,#36627,#36628,#36629),.UNSPECIFIED.,.F.,.F.,(4,3,3,3,3,3,
3,3,3,3,3,3,3,3,4),(0.,0.0353318566377657,0.0730191394615732,0.114351907515687,
0.163216552094514,0.211443416641321,0.250001933206496,0.254119944601432,
0.295020596415364,0.334732069954391,0.380153205613029,0.435790044413761,
0.440076602806511,0.485111878327517,0.499999999999993),.UNSPECIFIED.);
#4754=B_SPLINE_CURVE_WITH_KNOTS('',3,(#36631,#36632,#36633,#36634,#36635,
#36636,#36637,#36638,#36639,#36640,#36641,#36642,#36643,#36644,#36645,#36646,
#36647,#36648,#36649,#36650,#36651,#36652,#36653,#36654,#36655,#36656,#36657,
#36658,#36659,#36660,#36661,#36662,#36663,#36664,#36665,#36666,#36667,#36668,
#36669,#36670,#36671,#36672,#36673,#36674,#36675,#36676,#36677,#36678,#36679,
#36680,#36681,#36682,#36683,#36684,#36685),.UNSPECIFIED.,.F.,.F.,(4,3,3,
3,3,3,3,3,3,3,3,3,3,3,3,3,3,3,4),(0.499999999999993,0.538228510937549,0.57261811237588,
0.611136564241997,0.624999594168192,0.662528537230352,0.70171161982388,
0.738471222455074,0.750000384379003,0.769424740516382,0.799021130342759,
0.832591829631508,0.874999988961863,0.876270455868128,0.908246383615204,
0.93702276520752,0.963921502904887,0.989016335030508,1.),.UNSPECIFIED.);
#4755=B_SPLINE_CURVE_WITH_KNOTS('',3,(#36689,#36690,#36691,#36692,#36693,
#36694,#36695,#36696,#36697,#36698,#36699,#36700,#36701,#36702,#36703,#36704,
#36705,#36706,#36707,#36708,#36709,#36710,#36711,#36712,#36713,#36714,#36715,
#36716,#36717,#36718,#36719,#36720,#36721,#36722,#36723,#36724,#36725,#36726,
#36727,#36728,#36729,#36730,#36731,#36732,#36733,#36734,#36735,#36736,#36737),
 .UNSPECIFIED.,.F.,.F.,(4,3,3,3,3,3,3,3,3,3,3,3,3,3,3,3,4),(0.,0.0277115508593106,
0.0575132928738458,0.0892928307203169,0.124191418268873,0.16287749140167,
0.207314051449655,0.243899795018448,0.249999245232598,0.276595251255318,
0.321635882265037,0.35630631526064,0.394264716056138,0.442266582651423,
0.491729649234039,0.494822546424663,0.5),.UNSPECIFIED.);
#4756=B_SPLINE_CURVE_WITH_KNOTS('',3,(#36739,#36740,#36741,#36742,#36743,
#36744,#36745,#36746,#36747,#36748,#36749,#36750,#36751,#36752,#36753,#36754,
#36755,#36756,#36757,#36758,#36759,#36760,#36761,#36762,#36763,#36764,#36765,
#36766,#36767,#36768,#36769,#36770,#36771,#36772,#36773,#36774,#36775,#36776,
#36777,#36778,#36779,#36780,#36781,#36782,#36783,#36784,#36785,#36786,#36787,
#36788,#36789,#36790,#36791,#36792,#36793),.UNSPECIFIED.,.F.,.F.,(4,3,3,
3,3,3,3,3,3,3,3,3,3,3,3,3,3,3,4),(0.5,0.537239517842477,0.571267419999329,
0.60000023437658,0.604177952387017,0.636932590355555,0.675816582113657,
0.699998677100897,0.719212264847768,0.754310731741797,0.785903153475507,
0.799998093316436,0.822164336643169,0.85924878743378,0.899999668106654,
0.9094963847687,0.945302800831868,0.976034264503836,1.),.UNSPECIFIED.);
#4757=B_SPLINE_CURVE_WITH_KNOTS('',3,(#36801,#36802,#36803,#36804,#36805,
#36806,#36807,#36808,#36809,#36810,#36811,#36812,#36813,#36814,#36815,#36816,
#36817,#36818,#36819,#36820,#36821,#36822,#36823,#36824,#36825,#36826,#36827,
#36828,#36829,#36830,#36831,#36832,#36833,#36834,#36835,#36836,#36837,#36838,
#36839,#36840,#36841,#36842,#36843),.UNSPECIFIED.,.F.,.F.,(4,3,3,3,3,3,
3,3,3,3,3,3,3,3,4),(0.,0.0344376547822176,0.0710064408657388,0.110780989064105,
0.156733973707749,0.204256457401742,0.208600103211698,0.250001795179384,
0.250374862820422,0.291570761515907,0.330497562072642,0.373229759451764,
0.427838022470079,0.481356386584631,0.5),.UNSPECIFIED.);
#4758=B_SPLINE_CURVE_WITH_KNOTS('',3,(#36845,#36846,#36847,#36848,#36849,
#36850,#36851,#36852,#36853,#36854,#36855,#36856,#36857,#36858,#36859,#36860,
#36861,#36862,#36863,#36864,#36865,#36866,#36867,#36868,#36869,#36870,#36871,
#36872,#36873,#36874,#36875,#36876,#36877,#36878,#36879,#36880,#36881,#36882,
#36883,#36884,#36885,#36886,#36887,#36888,#36889,#36890),.UNSPECIFIED.,
 .F.,.F.,(4,3,3,3,3,3,3,3,3,3,3,3,3,3,3,4),(0.5,0.540378245096155,0.585951807775509,
0.623241278452408,0.674044368801094,0.714788822700957,0.750440219863337,
0.781861901573703,0.811713629939723,0.845989725787873,0.874998830598758,
0.887428293306222,0.919050183300004,0.947591071797292,0.973795535898646,
1.),.UNSPECIFIED.);
#4759=B_SPLINE_CURVE_WITH_KNOTS('',3,(#36895,#36896,#36897,#36898,#36899,
#36900,#36901,#36902,#36903,#36904,#36905,#36906,#36907,#36908,#36909,#36910),
 .UNSPECIFIED.,.F.,.F.,(4,3,3,3,3,4),(-0.000416812968309855,0.,0.00968244332514642,
0.0194501133270711,0.029215394506231,0.0389794169068087),.UNSPECIFIED.);
#4760=B_SPLINE_CURVE_WITH_KNOTS('',3,(#36915,#36916,#36917,#36918,#36919,
#36920,#36921,#36922,#36923,#36924,#36925,#36926,#36927,#36928,#36929,#36930),
 .UNSPECIFIED.,.F.,.F.,(4,3,3,3,3,4),(-0.0393958803013624,-0.0389790710315925,
-0.0292967136214389,-0.0195291302907795,-0.00976393576167903,0.),
 .UNSPECIFIED.);
#4761=B_SPLINE_CURVE_WITH_KNOTS('',3,(#36932,#36933,#36934,#36935,#36936,
#36937,#36938,#36939,#36940,#36941,#36942,#36943,#36944,#36945,#36946,#36947),
 .UNSPECIFIED.,.F.,.F.,(4,3,3,3,3,4),(-0.000416812968258738,0.,0.00968244332499932,
0.0194501133267216,0.0292153945056907,0.0389794169060713),.UNSPECIFIED.);
#4762=B_SPLINE_CURVE_WITH_KNOTS('',3,(#36952,#36953,#36954,#36955,#36956,
#36957,#36958,#36959,#36960,#36961,#36962,#36963,#36964,#36965,#36966,#36967),
 .UNSPECIFIED.,.F.,.F.,(4,3,3,3,3,4),(-0.0393958803013714,-0.0389790710316,
-0.0292967136214534,-0.0195291302907914,-0.00976393576168223,0.),
 .UNSPECIFIED.);
#4763=B_SPLINE_CURVE_WITH_KNOTS('',3,(#36978,#36979,#36980,#36981,#36982,
#36983,#36984,#36985,#36986,#36987,#36988,#36989,#36990,#36991,#36992,#36993,
#36994,#36995,#36996,#36997,#36998,#36999,#37000,#37001,#37002),
 .UNSPECIFIED.,.F.,.F.,(4,3,3,3,3,3,3,3,4),(0.,0.254009728749196,0.418442342538795,
0.493905238364453,0.564534945839301,0.57155867891054,0.760590804709951,
0.95211848692074,1.),.UNSPECIFIED.);
#4764=B_SPLINE_CURVE_WITH_KNOTS('',3,(#37005,#37006,#37007,#37008,#37009),
 .UNSPECIFIED.,.F.,.F.,(4,1,4),(0.,0.5,1.),.UNSPECIFIED.);
#4765=B_SPLINE_CURVE_WITH_KNOTS('',3,(#37127,#37128,#37129,#37130,#37131,
#37132,#37133,#37134,#37135,#37136,#37137,#37138,#37139,#37140,#37141,#37142,
#37143,#37144,#37145,#37146,#37147,#37148,#37149,#37150,#37151,#37152,#37153,
#37154,#37155,#37156,#37157,#37158,#37159,#37160,#37161,#37162,#37163,#37164,
#37165,#37166,#37167,#37168,#37169),.UNSPECIFIED.,.F.,.F.,(4,3,3,3,3,3,
3,3,3,3,3,3,3,3,4),(0.,0.108223934367221,0.196285303749965,0.25,0.343884893910837,
0.427395081567402,0.5,0.56557869687699,0.638581513201692,0.728633746613145,
0.75,0.832576121932729,0.916288060966364,0.984134765160058,1.),
 .UNSPECIFIED.);
#4766=B_SPLINE_CURVE_WITH_KNOTS('',3,(#37171,#37172,#37173,#37174,#37175,
#37176,#37177,#37178,#37179,#37180,#37181,#37182,#37183,#37184,#37185,#37186,
#37187,#37188,#37189,#37190,#37191,#37192,#37193,#37194,#37195,#37196,#37197,
#37198,#37199,#37200,#37201,#37202,#37203,#37204,#37205,#37206,#37207,#37208,
#37209,#37210,#37211,#37212,#37213,#37214,#37215,#37216),.UNSPECIFIED.,
 .F.,.F.,(4,3,3,3,3,3,3,3,3,3,3,3,3,3,3,4),(0.5,0.547961489874131,0.590161816450858,
0.625395884296633,0.641391589394501,0.685044958162448,0.73606642855639,
0.749639469465303,0.774100642568663,0.809885260805061,0.84703005897182,
0.883298298999573,0.90012530274043,0.939905998953442,0.972887785392089,
1.),.UNSPECIFIED.);
#4767=B_SPLINE_CURVE_WITH_KNOTS('',3,(#37217,#37218,#37219,#37220,#37221,
#37222),.UNSPECIFIED.,.F.,.F.,(4,1,1,4),(0.,0.333333333333333,0.666666666666667,
1.),.UNSPECIFIED.);
#4768=B_SPLINE_CURVE_WITH_KNOTS('',3,(#37303,#37304,#37305,#37306,#37307,
#37308,#37309),.UNSPECIFIED.,.F.,.F.,(4,1,1,1,4),(0.,0.25,0.5,0.75,1.),
 .UNSPECIFIED.);
#4769=B_SPLINE_CURVE_WITH_KNOTS('',3,(#37312,#37313,#37314,#37315,#37316,
#37317),.UNSPECIFIED.,.F.,.F.,(4,1,1,4),(0.,0.333333333333333,0.666666666666667,
1.),.UNSPECIFIED.);
#4770=B_SPLINE_CURVE_WITH_KNOTS('',3,(#37392,#37393,#37394,#37395,#37396,
#37397,#37398),.UNSPECIFIED.,.F.,.F.,(4,1,1,1,4),(0.,0.25,0.5,0.75,1.),
 .UNSPECIFIED.);
#4771=B_SPLINE_CURVE_WITH_KNOTS('',3,(#37401,#37402,#37403,#37404,#37405,
#37406),.UNSPECIFIED.,.F.,.F.,(4,1,1,4),(0.,0.333333333333333,0.666666666666667,
1.),.UNSPECIFIED.);
#4772=B_SPLINE_CURVE_WITH_KNOTS('',3,(#37485,#37486,#37487,#37488,#37489,
#37490,#37491),.UNSPECIFIED.,.F.,.F.,(4,1,1,1,4),(0.,0.25,0.5,0.75,1.),
 .UNSPECIFIED.);
#4773=B_SPLINE_CURVE_WITH_KNOTS('',3,(#37493,#37494,#37495,#37496,#37497,
#37498,#37499,#37500,#37501,#37502,#37503,#37504,#37505,#37506,#37507,#37508,
#37509,#37510,#37511,#37512,#37513,#37514,#37515,#37516,#37517,#37518,#37519,
#37520,#37521,#37522,#37523,#37524,#37525,#37526,#37527,#37528,#37529,#37530,
#37531,#37532,#37533,#37534,#37535),.UNSPECIFIED.,.F.,.F.,(4,3,3,3,3,3,
3,3,3,3,3,3,3,3,4),(0.5,0.548529595316225,0.598497487241334,0.625311746379829,
0.640986841664308,0.702035213249189,0.741943579299266,0.77900396124832,
0.814913916468621,0.853782317591099,0.874998324171349,0.899329636427328,
0.934236586701693,0.967118293350846,1.),.UNSPECIFIED.);
#4774=B_SPLINE_CURVE_WITH_KNOTS('',3,(#37536,#37537,#37538,#37539,#37540,
#37541),.UNSPECIFIED.,.F.,.F.,(4,1,1,4),(0.,0.333333333333333,0.666666666666667,
1.),.UNSPECIFIED.);
#4775=B_SPLINE_CURVE_WITH_KNOTS('',3,(#37544,#37545,#37546,#37547,#37548,
#37549,#37550,#37551,#37552,#37553,#37554,#37555,#37556,#37557,#37558,#37559,
#37560,#37561,#37562,#37563,#37564,#37565,#37566,#37567,#37568),
 .UNSPECIFIED.,.F.,.F.,(4,3,3,3,3,3,3,3,4),(0.,0.222760808151557,0.397106240079104,
0.488662269369757,0.550778347551447,0.571451672006652,0.774351087614651,
0.978519893531826,1.),.UNSPECIFIED.);
#4776=B_SPLINE_CURVE_WITH_KNOTS('',3,(#37570,#37571,#37572,#37573,#37574),
 .UNSPECIFIED.,.F.,.F.,(4,1,4),(0.,0.5,1.),.UNSPECIFIED.);
#4777=B_SPLINE_CURVE_WITH_KNOTS('',3,(#37633,#37634,#37635,#37636,#37637,
#37638,#37639,#37640,#37641,#37642,#37643,#37644,#37645,#37646,#37647,#37648,
#37649,#37650,#37651,#37652,#37653,#37654,#37655,#37656,#37657,#37658,#37659,
#37660,#37661,#37662,#37663),.UNSPECIFIED.,.F.,.F.,(4,3,3,3,3,3,3,3,3,3,
4),(0.,0.121832525755599,0.249908129079218,0.288122495082726,0.417065300532353,
0.54183819041301,0.577168509552949,0.699562984257601,0.816229176876675,
0.92486104265584,1.),.UNSPECIFIED.);
#4778=B_SPLINE_CURVE_WITH_KNOTS('',3,(#37666,#37667,#37668,#37669,#37670),
 .UNSPECIFIED.,.F.,.F.,(4,1,4),(0.,0.5,1.),.UNSPECIFIED.);
#4779=B_SPLINE_CURVE_WITH_KNOTS('',3,(#37671,#37672,#37673,#37674,#37675,
#37676,#37677,#37678,#37679,#37680,#37681,#37682,#37683,#37684,#37685,#37686,
#37687,#37688,#37689,#37690,#37691,#37692,#37693,#37694,#37695,#37696,#37697,
#37698,#37699,#37700,#37701),.UNSPECIFIED.,.F.,.F.,(4,3,3,3,3,3,3,3,3,3,
4),(0.,0.122704050898866,0.249670790032174,0.285171531803778,0.407685920681539,
0.427750779392952,0.5,0.662001258145332,0.831000629072666,0.982347112822563,
1.),.UNSPECIFIED.);
#4780=B_SPLINE_CURVE_WITH_KNOTS('',3,(#37705,#37706,#37707,#37708,#37709),
 .UNSPECIFIED.,.F.,.F.,(4,1,4),(1.49740942481593E-10,0.5,1.),
 .UNSPECIFIED.);
#4781=B_SPLINE_CURVE_WITH_KNOTS('',3,(#37710,#37711,#37712,#37713,#37714,
#37715,#37716,#37717,#37718,#37719,#37720,#37721,#37722,#37723,#37724,#37725,
#37726,#37727,#37728,#37729,#37730,#37731,#37732,#37733,#37734,#37735,#37736,
#37737,#37738,#37739,#37740),.UNSPECIFIED.,.F.,.F.,(4,3,3,3,3,3,3,3,3,3,
4),(0.,0.153338620238406,0.313880359618386,0.472572662746128,0.5,0.572360230388812,
0.696057644516256,0.714941884577589,0.843940514949318,0.969231024946652,
0.999999994144854),.UNSPECIFIED.);
#4782=B_SPLINE_CURVE_WITH_KNOTS('',3,(#37781,#37782,#37783,#37784,#37785),
 .UNSPECIFIED.,.F.,.F.,(4,1,4),(0.,0.5,1.),.UNSPECIFIED.);
#4783=B_SPLINE_CURVE_WITH_KNOTS('',3,(#37787,#37788,#37789,#37790,#37791),
 .UNSPECIFIED.,.F.,.F.,(4,1,4),(0.,0.5,1.),.UNSPECIFIED.);
#4784=B_SPLINE_CURVE_WITH_KNOTS('',3,(#37840,#37841,#37842,#37843,#37844,
#37845,#37846,#37847,#37848,#37849,#37850,#37851,#37852,#37853),
 .UNSPECIFIED.,.F.,.F.,(4,2,2,2,2,2,4),(-0.000447307985989474,0.,0.032914284663548,
0.0687596055093752,0.109303285607382,0.13313074531524,0.16804094801872),
 .UNSPECIFIED.);
#4785=B_SPLINE_CURVE_WITH_KNOTS('',3,(#37884,#37885,#37886,#37887,#37888,
#37889,#37890,#37891,#37892,#37893,#37894,#37895,#37896,#37897,#37898,#37899),
 .UNSPECIFIED.,.F.,.F.,(4,3,3,3,3,4),(0.,0.356590967262715,0.428567990736464,
0.5,0.880711721467437,0.999999999653582),.UNSPECIFIED.);
#4786=B_SPLINE_CURVE_WITH_KNOTS('',3,(#37923,#37924,#37925,#37926,#37927,
#37928,#37929,#37930,#37931,#37932,#37933,#37934,#37935,#37936,#37937,#37938,
#37939,#37940,#37941,#37942,#37943,#37944,#37945,#37946,#37947,#37948,#37949,
#37950,#37951,#37952,#37953,#37954,#37955,#37956,#37957,#37958,#37959,#37960,
#37961,#37962),.UNSPECIFIED.,.F.,.F.,(4,3,3,3,3,3,3,3,3,3,3,3,3,4),(0.,
0.0683076621317135,0.136385052290451,0.204743464821333,0.273617832595454,
0.342303042999504,0.409931628275985,0.431036207124604,0.5,0.594507367969506,
0.695880525966533,0.798266409514953,0.899133204736282,0.999999999957611),
 .UNSPECIFIED.);
#4787=B_SPLINE_CURVE_WITH_KNOTS('',3,(#38015,#38016,#38017,#38018,#38019,
#38020,#38021,#38022,#38023,#38024,#38025,#38026,#38027,#38028),
 .UNSPECIFIED.,.F.,.F.,(4,2,2,2,2,2,4),(0.,0.0103308875599712,0.0169362990343816,
0.0256187798577227,0.0313960606037984,0.0360467164502027,0.0361100161993619),
 .UNSPECIFIED.);
#4788=B_SPLINE_CURVE_WITH_KNOTS('',3,(#38029,#38030,#38031,#38032,#38033),
 .UNSPECIFIED.,.F.,.F.,(4,1,4),(0.,0.5,1.),.UNSPECIFIED.);
#4789=B_SPLINE_CURVE_WITH_KNOTS('',3,(#38035,#38036,#38037,#38038,#38039),
 .UNSPECIFIED.,.F.,.F.,(4,1,4),(0.,0.5,1.),.UNSPECIFIED.);
#4790=B_SPLINE_CURVE_WITH_KNOTS('',3,(#38080,#38081,#38082,#38083,#38084),
 .UNSPECIFIED.,.F.,.F.,(4,1,4),(0.,0.5,1.),.UNSPECIFIED.);
#4791=B_SPLINE_CURVE_WITH_KNOTS('',3,(#38087,#38088,#38089,#38090,#38091,
#38092,#38093,#38094,#38095,#38096,#38097,#38098,#38099,#38100,#38101,#38102,
#38103,#38104,#38105,#38106,#38107,#38108,#38109,#38110,#38111,#38112,#38113,
#38114,#38115,#38116,#38117,#38118,#38119,#38120,#38121,#38122,#38123,#38124,
#38125,#38126,#38127,#38128,#38129,#38130,#38131,#38132,#38133,#38134,#38135,
#38136,#38137,#38138,#38139,#38140,#38141,#38142,#38143,#38144,#38145,#38146,
#38147,#38148,#38149,#38150,#38151,#38152,#38153,#38154,#38155,#38156,#38157,
#38158,#38159),.UNSPECIFIED.,.F.,.F.,(4,3,3,3,3,3,3,3,3,3,3,3,3,3,3,3,3,
3,3,3,3,3,3,3,4),(0.,0.0580647411456313,0.115658780652467,0.172290921170937,
0.226838289538177,0.25,0.290055360085561,0.328782242072179,0.367790562695241,
0.407608675602096,0.44817880392232,0.49066875410617,0.5,0.531846982158653,
0.565311838656383,0.598776695154113,0.625,0.671875,0.716681036497973,0.752095906935727,
0.80751937049879,0.859606202919486,0.91000978820878,0.957919805830647,1.),
 .UNSPECIFIED.);
#4792=B_SPLINE_CURVE_WITH_KNOTS('',3,(#38191,#38192,#38193,#38194,#38195,
#38196,#38197,#38198,#38199,#38200,#38201,#38202,#38203,#38204,#38205,#38206),
 .UNSPECIFIED.,.F.,.F.,(4,3,3,3,3,4),(0.,0.377456997604758,0.428567841850665,
0.5,0.862866531432866,0.999999950163882),.UNSPECIFIED.);
#4793=B_SPLINE_CURVE_WITH_KNOTS('',3,(#38207,#38208,#38209,#38210,#38211,
#38212,#38213,#38214,#38215,#38216,#38217,#38218,#38219,#38220,#38221,#38222,
#38223,#38224,#38225,#38226,#38227,#38228,#38229,#38230,#38231,#38232,#38233,
#38234,#38235,#38236,#38237,#38238,#38239,#38240,#38241,#38242,#38243,#38244,
#38245,#38246,#38247,#38248,#38249,#38250,#38251,#38252,#38253,#38254,#38255,
#38256,#38257,#38258,#38259,#38260,#38261,#38262,#38263,#38264,#38265,#38266,
#38267,#38268,#38269,#38270,#38271,#38272,#38273,#38274,#38275,#38276,#38277,
#38278,#38279,#38280,#38281,#38282,#38283,#38284,#38285,#38286,#38287,#38288,
#38289,#38290,#38291),.UNSPECIFIED.,.F.,.F.,(4,3,3,3,3,3,3,3,3,3,3,3,3,
3,3,3,3,3,3,3,3,3,3,3,3,3,3,3,4),(0.,0.046875,0.0951417667199228,0.145341424817032,
0.197615177863888,0.241961383397916,0.264606836691461,0.304752197419569,
0.347158775993135,0.375,0.403833812476664,0.4065315732327,0.435962676147329,
0.464976608953125,0.492485183129587,0.5,0.53125,0.559908900624552,0.588131972858992,
0.616317054040882,0.625,0.665912129960532,0.706824259921064,0.747606759945479,
0.75,0.819492698106567,0.888616233634274,0.956624915836391,1.),
 .UNSPECIFIED.);
#4794=B_SPLINE_CURVE_WITH_KNOTS('',3,(#38316,#38317,#38318,#38319,#38320),
 .UNSPECIFIED.,.F.,.F.,(4,1,4),(-1.38548790646885,-1.32652232234896,-0.660412352324733),
 .UNSPECIFIED.);
#4795=B_SPLINE_CURVE_WITH_KNOTS('',3,(#38324,#38325,#38326,#38327,#38328),
 .UNSPECIFIED.,.F.,.F.,(4,1,4),(0.0174473183869231,0.683168321990346,1.57079632679491),
 .UNSPECIFIED.);
#4796=B_SPLINE_CURVE_WITH_KNOTS('',3,(#38332,#38333,#38334,#38335,#38336),
 .UNSPECIFIED.,.F.,.F.,(4,1,4),(-1.57079632679493,-0.905075323191498,-0.017447318386923),
 .UNSPECIFIED.);
#4797=B_SPLINE_CURVE_WITH_KNOTS('',3,(#38339,#38340,#38341,#38342,#38343),
 .UNSPECIFIED.,.F.,.F.,(4,1,4),(0.,0.5,1.),.UNSPECIFIED.);
#4798=B_SPLINE_CURVE_WITH_KNOTS('',3,(#38474,#38475,#38476,#38477,#38478),
 .UNSPECIFIED.,.F.,.F.,(4,1,4),(0.,0.5,1.),.UNSPECIFIED.);
#4799=B_SPLINE_CURVE_WITH_KNOTS('',3,(#38488,#38489,#38490,#38491,#38492,
#38493,#38494,#38495,#38496,#38497,#38498,#38499,#38500,#38501,#38502,#38503,
#38504,#38505,#38506,#38507,#38508,#38509,#38510,#38511,#38512,#38513,#38514,
#38515,#38516,#38517,#38518,#38519,#38520,#38521,#38522,#38523,#38524),
 .UNSPECIFIED.,.F.,.F.,(4,3,3,3,3,3,3,3,3,3,3,3,4),(0.,0.115038203907966,
0.231342060348373,0.343436901863202,0.428175282207932,0.5,0.581335898994594,
0.663952090312432,0.747964067734324,0.826881531499533,0.903269217437867,
0.975977170173621,1.),.UNSPECIFIED.);
#4800=B_SPLINE_CURVE_WITH_KNOTS('',3,(#38528,#38529,#38530,#38531,#38532),
 .UNSPECIFIED.,.F.,.F.,(4,1,4),(2.30914557585832E-8,0.5,0.999999999874125),
 .UNSPECIFIED.);
#4801=B_SPLINE_CURVE_WITH_KNOTS('',3,(#38552,#38553,#38554,#38555,#38556,
#38557,#38558,#38559,#38560,#38561,#38562,#38563,#38564,#38565,#38566,#38567,
#38568,#38569,#38570,#38571,#38572,#38573,#38574,#38575,#38576,#38577,#38578,
#38579,#38580,#38581,#38582,#38583,#38584,#38585,#38586,#38587,#38588,#38589,
#38590,#38591,#38592,#38593,#38594,#38595,#38596,#38597,#38598,#38599,#38600,
#38601,#38602,#38603,#38604,#38605,#38606,#38607,#38608,#38609,#38610,#38611,
#38612,#38613,#38614,#38615,#38616,#38617,#38618,#38619,#38620,#38621,#38622,
#38623,#38624,#38625,#38626,#38627,#38628,#38629,#38630,#38631,#38632,#38633,
#38634,#38635,#38636,#38637,#38638,#38639,#38640,#38641,#38642,#38643,#38644,
#38645,#38646,#38647,#38648,#38649,#38650,#38651,#38652,#38653,#38654,#38655,
#38656,#38657,#38658,#38659,#38660,#38661,#38662,#38663,#38664,#38665,#38666,
#38667,#38668,#38669,#38670,#38671,#38672,#38673,#38674,#38675,#38676,#38677,
#38678),.UNSPECIFIED.,.F.,.F.,(4,3,3,3,3,3,3,3,3,3,3,3,3,3,3,3,3,3,3,3,
3,3,3,3,3,3,3,3,3,3,3,3,3,3,3,3,3,3,3,3,3,3,4),(1.08714226991817E-6,0.0253496018143579,
0.0512847298992085,0.07817249741655,0.105708028837327,0.133936834324744,
0.16335701067037,0.193495462294929,0.224891263378402,0.250000644995257,
0.251853725134846,0.280937968679328,0.310482556475152,0.340346421137526,
0.370726629632326,0.375000472369721,0.399672074955228,0.425347798878008,
0.451407443988746,0.477686162659872,0.500000299744184,0.526473737389026,
0.552474290018567,0.577561642442384,0.591628059960036,0.617381408985307,
0.625000127118648,0.657081828444942,0.687644677042727,0.717829668361996,
0.739138404739344,0.748827631884746,0.758570272142986,0.78934113853949,
0.818315731683725,0.846804172744979,0.874643969631406,0.881653737729003,
0.909632933963951,0.936804973021768,0.963541320340263,0.98967754037982,
0.999999578812091),.UNSPECIFIED.);
#4802=B_SPLINE_CURVE_WITH_KNOTS('',3,(#38687,#38688,#38689,#38690,#38691,
#38692,#38693,#38694,#38695,#38696,#38697,#38698,#38699,#38700,#38701,#38702,
#38703,#38704,#38705,#38706,#38707,#38708,#38709,#38710,#38711,#38712,#38713,
#38714,#38715,#38716,#38717,#38718,#38719,#38720,#38721,#38722,#38723,#38724,
#38725,#38726,#38727,#38728,#38729,#38730,#38731,#38732,#38733,#38734,#38735,
#38736,#38737,#38738,#38739,#38740,#38741,#38742,#38743,#38744,#38745,#38746,
#38747,#38748,#38749,#38750,#38751,#38752,#38753,#38754,#38755,#38756,#38757,
#38758,#38759,#38760,#38761,#38762,#38763,#38764,#38765,#38766,#38767,#38768,
#38769,#38770,#38771,#38772,#38773,#38774,#38775,#38776,#38777,#38778,#38779,
#38780,#38781,#38782,#38783,#38784,#38785,#38786,#38787,#38788,#38789,#38790,
#38791,#38792,#38793,#38794,#38795,#38796,#38797,#38798,#38799,#38800,#38801,
#38802,#38803,#38804,#38805,#38806,#38807,#38808,#38809,#38810,#38811,#38812,
#38813),.UNSPECIFIED.,.F.,.F.,(4,3,3,3,3,3,3,3,3,3,3,3,3,3,3,3,3,3,3,3,
3,3,3,3,3,3,3,3,3,3,3,3,3,3,3,3,3,3,3,3,3,3,4),(1.08714267230527E-6,0.0253478389412002,
0.0512812533490177,0.0781674214633726,0.10570142205911,0.13392877581348,
0.163347701239898,0.193485004905583,0.224879957215179,0.250000644995332,
0.251857190193184,0.280943532715638,0.31048994747757,0.340355500368149,
0.370737175542067,0.375000472369657,0.399672536576085,0.425348644193664,
0.451408625038642,0.477687606091018,0.500000299743983,0.526473668399681,
0.552474148191631,0.577561396697258,0.591632438739668,0.617385625313508,
0.625000127118309,0.65708188985407,0.687644282991676,0.717828861767383,
0.739135381092484,0.748816507352152,0.758568249121014,0.78933974409186,
0.81831441327683,0.846803000429105,0.874643027033626,0.8816542290044,0.909633679863668,
0.936806076234986,0.963542831363689,0.989679538125493,0.9999995788086),
 .UNSPECIFIED.);
#4803=B_SPLINE_CURVE_WITH_KNOTS('',3,(#38834,#38835,#38836,#38837,#38838,
#38839,#38840,#38841,#38842,#38843,#38844,#38845,#38846,#38847,#38848,#38849,
#38850,#38851,#38852,#38853,#38854,#38855,#38856,#38857,#38858,#38859,#38860,
#38861,#38862,#38863,#38864,#38865,#38866,#38867,#38868,#38869,#38870,#38871,
#38872,#38873,#38874,#38875,#38876),.UNSPECIFIED.,.F.,.F.,(4,3,3,3,3,3,
3,3,3,3,3,3,3,3,4),(0.,0.0368913268727967,0.076198038736098,0.119167016455369,
0.169092204069935,0.216272726567888,0.218863755763722,0.25000549280864,
0.263232719607572,0.303098623176135,0.345222468307393,0.395387158869038,
0.44903052361597,0.49540877655782,0.5),.UNSPECIFIED.);
#4804=B_SPLINE_CURVE_WITH_KNOTS('',3,(#38878,#38879,#38880,#38881,#38882,
#38883,#38884,#38885,#38886,#38887,#38888,#38889,#38890,#38891,#38892,#38893,
#38894,#38895,#38896,#38897,#38898,#38899,#38900,#38901,#38902,#38903,#38904,
#38905,#38906,#38907,#38908,#38909,#38910,#38911,#38912,#38913,#38914,#38915,
#38916,#38917,#38918,#38919,#38920),.UNSPECIFIED.,.F.,.F.,(4,3,3,3,3,3,
3,3,3,3,3,3,3,3,4),(0.5,0.54023144044355,0.575907930763391,0.616907828396507,
0.665544743765158,0.707351650794513,0.741976468152102,0.775467219069374,
0.806644744625208,0.841768598836817,0.88183266491269,0.913950883313765,
0.943105681993454,0.971552840996727,1.),.UNSPECIFIED.);
#4805=B_SPLINE_CURVE_WITH_KNOTS('',3,(#38927,#38928,#38929,#38930,#38931,
#38932,#38933,#38934,#38935,#38936,#38937,#38938,#38939,#38940,#38941,#38942,
#38943,#38944,#38945,#38946,#38947,#38948,#38949,#38950,#38951,#38952,#38953,
#38954,#38955,#38956,#38957,#38958,#38959,#38960,#38961,#38962,#38963,#38964,
#38965,#38966),.UNSPECIFIED.,.F.,.F.,(4,3,3,3,3,3,3,3,3,3,3,3,3,4),(0.,
0.0284098719480523,0.0590023475385333,0.0917001351016907,0.127782382300703,
0.171359932009313,0.213975795305512,0.249728820892322,0.283042209140767,
0.320741065391346,0.35662010085617,0.396246461605653,0.450189504718305,
0.499999999999993),.UNSPECIFIED.);
#4806=B_SPLINE_CURVE_WITH_KNOTS('',3,(#38968,#38969,#38970,#38971,#38972,
#38973,#38974,#38975,#38976,#38977,#38978,#38979,#38980,#38981,#38982,#38983,
#38984,#38985,#38986,#38987,#38988,#38989,#38990,#38991,#38992,#38993,#38994,
#38995,#38996,#38997,#38998,#38999,#39000,#39001,#39002,#39003,#39004,#39005,
#39006,#39007,#39008,#39009,#39010,#39011,#39012,#39013,#39014,#39015,#39016,
#39017,#39018,#39019),.UNSPECIFIED.,.F.,.F.,(4,3,3,3,3,3,3,3,3,3,3,3,3,
3,3,3,3,4),(0.499999999999993,0.538073908915278,0.57297079991497,0.613353241995165,
0.625000443284582,0.649661832224177,0.705676282328745,0.734756501146053,
0.749998455844977,0.76809068802367,0.801401960043273,0.837845430318419,
0.874999145332789,0.884823067235723,0.926484734253275,0.963242367126637,
0.994908278167376,1.),.UNSPECIFIED.);
#4807=B_SPLINE_CURVE_WITH_KNOTS('',3,(#39037,#39038,#39039,#39040,#39041,
#39042,#39043,#39044,#39045,#39046,#39047,#39048,#39049,#39050,#39051,#39052,
#39053,#39054,#39055,#39056,#39057,#39058,#39059,#39060,#39061,#39062,#39063,
#39064,#39065,#39066,#39067,#39068,#39069,#39070,#39071,#39072,#39073,#39074,
#39075,#39076),.UNSPECIFIED.,.F.,.F.,(4,3,3,3,3,3,3,3,3,3,3,3,3,4),(0.,
0.0284098719480815,0.0590023475385519,0.0917001351017093,0.127782382300769,
0.171359932009432,0.213975795305548,0.249728820892353,0.283042209140729,
0.32074106539128,0.356620100856104,0.396246461605642,0.450189504684842,
0.499999999999991),.UNSPECIFIED.);
#4808=B_SPLINE_CURVE_WITH_KNOTS('',3,(#39078,#39079,#39080,#39081,#39082,
#39083,#39084,#39085,#39086,#39087,#39088,#39089,#39090,#39091,#39092,#39093,
#39094,#39095,#39096,#39097,#39098,#39099,#39100,#39101,#39102,#39103,#39104,
#39105,#39106,#39107,#39108,#39109,#39110,#39111,#39112,#39113,#39114,#39115,
#39116,#39117,#39118,#39119,#39120,#39121,#39122,#39123,#39124,#39125,#39126,
#39127,#39128,#39129),.UNSPECIFIED.,.F.,.F.,(4,3,3,3,3,3,3,3,3,3,3,3,3,
3,3,3,3,4),(0.499999999999991,0.538073908915263,0.57297079991494,0.6133532419951,
0.625000443610286,0.649661832224037,0.705673442697247,0.734756501153064,
0.749998464717221,0.768090688030561,0.80140196005569,0.837845430332482,
0.874999156444848,0.884823067257374,0.926484734270221,0.96324236713511,
0.99490827817545,1.),.UNSPECIFIED.);
#4809=B_SPLINE_CURVE_WITH_KNOTS('',3,(#39138,#39139,#39140,#39141,#39142,
#39143,#39144,#39145,#39146,#39147,#39148,#39149,#39150,#39151,#39152,#39153,
#39154,#39155,#39156,#39157,#39158,#39159,#39160,#39161,#39162,#39163,#39164,
#39165,#39166,#39167,#39168,#39169,#39170,#39171,#39172,#39173,#39174),
 .UNSPECIFIED.,.F.,.F.,(4,3,3,3,3,3,3,3,3,3,3,3,4),(0.,0.0368913268729886,
0.0761980387358177,0.119167016454205,0.169092204065778,0.218863755759813,
0.24996075257415,0.263232719604395,0.303098623173283,0.345222468303114,
0.395387158866016,0.44903052361273,0.500000000000019),.UNSPECIFIED.);
#4810=B_SPLINE_CURVE_WITH_KNOTS('',3,(#39176,#39177,#39178,#39179,#39180,
#39181,#39182,#39183,#39184,#39185,#39186,#39187,#39188,#39189,#39190,#39191,
#39192,#39193,#39194,#39195,#39196,#39197,#39198,#39199,#39200,#39201,#39202,
#39203,#39204,#39205,#39206,#39207,#39208,#39209,#39210,#39211,#39212,#39213,
#39214,#39215,#39216,#39217,#39218,#39219,#39220,#39221,#39222,#39223,#39224,
#39225,#39226,#39227,#39228,#39229,#39230,#39231,#39232,#39233),
 .UNSPECIFIED.,.F.,.F.,(4,3,3,3,3,3,3,3,3,3,3,3,3,3,3,3,3,3,3,4),(0.500000000000019,
0.540231440445298,0.57590793076484,0.600002183613625,0.616907828398014,
0.665544743765827,0.699999206805292,0.707351650795098,0.741976468152674,
0.775467219069205,0.800000218928193,0.806644744624866,0.84176859883607,
0.881832664912451,0.899996946356732,0.913950883313513,0.94310568199328,
0.97155284099664,0.99719438634682,1.),.UNSPECIFIED.);
#4811=B_SPLINE_CURVE_WITH_KNOTS('',3,(#39291,#39292,#39293,#39294,#39295,
#39296,#39297,#39298,#39299,#39300,#39301,#39302,#39303,#39304,#39305,#39306,
#39307,#39308,#39309,#39310,#39311,#39312,#39313,#39314,#39315,#39316,#39317,
#39318,#39319,#39320,#39321,#39322,#39323,#39324,#39325,#39326,#39327,#39328,
#39329,#39330,#39331,#39332,#39333,#39334,#39335,#39336,#39337,#39338,#39339,
#39340,#39341,#39342,#39343,#39344,#39345,#39346,#39347,#39348,#39349,#39350,
#39351,#39352,#39353,#39354,#39355,#39356,#39357),.UNSPECIFIED.,.F.,.F.,
(4,3,3,3,3,3,3,3,3,3,3,3,3,3,3,3,3,3,3,3,3,3,4),(1.80362520897735E-8,0.0543703298426089,
0.107472646872827,0.141923222021676,0.195961611010838,0.25,0.294608597773489,
0.338155946569904,0.383295168831929,0.426103688296978,0.428434391093955,
0.471566072304637,0.5,0.554026941125743,0.608744086233932,0.663515125469049,
0.71473700935021,0.75,0.803171611602563,0.856329949400737,0.908139022977274,
0.957441309158613,1.),.UNSPECIFIED.);
#4812=B_SPLINE_CURVE_WITH_KNOTS('',3,(#39365,#39366,#39367,#39368,#39369,
#39370,#39371,#39372,#39373,#39374,#39375,#39376,#39377,#39378,#39379,#39380,
#39381,#39382,#39383,#39384,#39385,#39386,#39387,#39388,#39389,#39390,#39391,
#39392,#39393,#39394,#39395,#39396,#39397,#39398,#39399,#39400,#39401,#39402,
#39403,#39404,#39405,#39406,#39407,#39408,#39409,#39410,#39411,#39412,#39413,
#39414,#39415,#39416,#39417,#39418,#39419,#39420,#39421,#39422,#39423,#39424,
#39425,#39426,#39427,#39428,#39429,#39430,#39431),.UNSPECIFIED.,.F.,.F.,
(4,3,3,3,3,3,3,3,3,3,3,3,3,3,3,3,3,3,3,3,3,3,4),(1.80470574376921E-8,0.0543631208424985,
0.107460027071345,0.141922918987486,0.195961459493743,0.25,0.294608636494821,
0.338155844176844,0.383295195078064,0.426103903801854,0.428434545979285,
0.471566433630128,0.5,0.554031439867416,0.60875290852303,0.663527877716318,
0.714736973386167,0.75,0.803160810282526,0.856309311878786,0.90810897223616,
0.957401511141625,1.),.UNSPECIFIED.);
#4813=B_SPLINE_CURVE_WITH_KNOTS('',3,(#39440,#39441,#39442,#39443,#39444,
#39445,#39446,#39447,#39448,#39449,#39450,#39451,#39452,#39453,#39454,#39455,
#39456,#39457,#39458,#39459,#39460,#39461,#39462,#39463,#39464,#39465,#39466,
#39467,#39468,#39469,#39470,#39471,#39472,#39473,#39474,#39475,#39476,#39477,
#39478,#39479,#39480,#39481,#39482,#39483,#39484,#39485,#39486,#39487,#39488,
#39489,#39490,#39491,#39492,#39493,#39494,#39495,#39496,#39497,#39498,#39499,
#39500,#39501,#39502,#39503),.UNSPECIFIED.,.F.,.F.,(4,3,3,3,3,3,3,3,3,3,
3,3,3,3,3,3,3,3,3,3,3,4),(1.01718576149992E-8,0.067505909603173,0.138734764897789,
0.212955465322726,0.288420696621347,0.362553660014948,0.431955654442558,
0.5,0.541889091932649,0.584686210816471,0.611738478525449,0.625,0.662489168664825,
0.700416929786484,0.735054936380019,0.75,0.798973586762812,0.84596414362085,
0.889781827541852,0.932311326627801,0.973625320568908,0.999999971711957),
 .UNSPECIFIED.);
#4814=B_SPLINE_CURVE_WITH_KNOTS('',3,(#39508,#39509,#39510,#39511,#39512,
#39513,#39514,#39515,#39516,#39517),.UNSPECIFIED.,.F.,.F.,(4,3,3,4),(0.,
0.428571428571431,0.714285714285717,1.),.UNSPECIFIED.);
#4815=B_SPLINE_CURVE_WITH_KNOTS('',3,(#39524,#39525,#39526,#39527,#39528,
#39529,#39530,#39531,#39532,#39533,#39534,#39535,#39536,#39537,#39538,#39539,
#39540,#39541,#39542,#39543,#39544,#39545,#39546,#39547,#39548,#39549,#39550,
#39551,#39552,#39553,#39554,#39555,#39556,#39557,#39558,#39559,#39560,#39561,
#39562,#39563,#39564,#39565,#39566,#39567,#39568,#39569,#39570,#39571,#39572,
#39573,#39574,#39575,#39576,#39577,#39578,#39579,#39580,#39581,#39582,#39583,
#39584,#39585,#39586,#39587,#39588,#39589,#39590,#39591,#39592,#39593,#39594,
#39595,#39596,#39597,#39598,#39599,#39600,#39601,#39602,#39603,#39604,#39605,
#39606,#39607,#39608,#39609,#39610,#39611,#39612,#39613,#39614,#39615,#39616,
#39617,#39618,#39619,#39620,#39621,#39622,#39623,#39624,#39625,#39626,#39627,
#39628,#39629,#39630,#39631,#39632,#39633,#39634,#39635,#39636,#39637,#39638,
#39639,#39640,#39641),.UNSPECIFIED.,.F.,.F.,(4,3,3,3,3,3,3,3,3,3,3,3,3,
3,3,3,3,3,3,3,3,3,3,3,3,3,3,3,3,3,3,3,3,3,3,3,3,3,3,4),(2.09600518812812E-6,
0.0362376612405821,0.0713801238687641,0.104366648979978,0.125,0.150223542997638,
0.175167657248229,0.199929816352817,0.225789669688929,0.25,0.269724078208325,
0.289433329288628,0.294106946138909,0.3125,0.33529098917328,0.35644978432111,
0.375,0.393957358708898,0.413179988947792,0.433765686336482,0.4375,0.455552313738325,
0.474273320336749,0.492501225440434,0.5,0.527769899940915,0.552078544727438,
0.567577360576034,0.590126974259777,0.612982728625401,0.625,0.658034292488237,
0.692401468591098,0.728075213477162,0.75,0.764920372400336,0.823690279300252,
0.882326383522487,0.941739780052952,1.),.UNSPECIFIED.);
#4816=B_SPLINE_CURVE_WITH_KNOTS('',3,(#39643,#39644,#39645,#39646,#39647,
#39648,#39649,#39650,#39651,#39652,#39653,#39654,#39655,#39656,#39657,#39658,
#39659,#39660,#39661,#39662,#39663,#39664,#39665,#39666,#39667,#39668,#39669,
#39670,#39671,#39672,#39673,#39674,#39675,#39676,#39677,#39678,#39679,#39680,
#39681,#39682,#39683,#39684,#39685,#39686,#39687,#39688,#39689,#39690,#39691,
#39692,#39693,#39694),.UNSPECIFIED.,.F.,.F.,(4,3,3,3,3,3,3,3,3,3,3,3,3,
3,3,3,3,4),(0.,0.0627882904455144,0.126928886084053,0.194607335162529,0.25,
0.301417044235877,0.356557792679152,0.412784944024718,0.467915450551615,
0.5,0.570542156669685,0.638509647861072,0.70505786899695,0.770919009582535,
0.836896365977336,0.903377555770863,0.971687755489667,0.999999746514442),
 .UNSPECIFIED.);
#4817=B_SPLINE_CURVE_WITH_KNOTS('',3,(#39709,#39710,#39711,#39712),
 .UNSPECIFIED.,.F.,.F.,(4,4),(0.,1.),.UNSPECIFIED.);
#4818=B_SPLINE_CURVE_WITH_KNOTS('',3,(#39714,#39715,#39716,#39717,#39718,
#39719,#39720,#39721,#39722,#39723,#39724,#39725,#39726,#39727,#39728,#39729,
#39730,#39731,#39732,#39733,#39734,#39735,#39736,#39737,#39738,#39739,#39740,
#39741,#39742,#39743,#39744,#39745,#39746,#39747,#39748,#39749,#39750,#39751,
#39752,#39753,#39754,#39755,#39756,#39757,#39758,#39759,#39760,#39761,#39762,
#39763,#39764,#39765,#39766,#39767,#39768,#39769,#39770,#39771,#39772,#39773,
#39774,#39775,#39776,#39777),.UNSPECIFIED.,.F.,.F.,(4,3,3,3,3,3,3,3,3,3,
3,3,3,3,3,3,3,3,3,3,3,4),(1.01711767027432E-8,0.067506592836769,0.138736082849421,
0.212957361964545,0.288423150573456,0.362556714755346,0.431959477960832,
0.5,0.541889825614177,0.584687556612286,0.611737095136756,0.625,0.662489639128723,
0.700417770071685,0.735056299488618,0.75,0.79897437843656,0.845965710983071,
0.889784456140963,0.932315142509963,0.973630537740967,0.999999971608974),
 .UNSPECIFIED.);
#4819=B_SPLINE_CURVE_WITH_KNOTS('',3,(#39781,#39782,#39783,#39784,#39785,
#39786,#39787,#39788,#39789,#39790,#39791,#39792,#39793,#39794,#39795,#39796,
#39797,#39798,#39799,#39800,#39801,#39802,#39803,#39804,#39805,#39806,#39807,
#39808,#39809,#39810,#39811,#39812,#39813,#39814,#39815,#39816,#39817,#39818,
#39819,#39820,#39821,#39822,#39823,#39824,#39825,#39826,#39827,#39828,#39829,
#39830,#39831,#39832,#39833,#39834,#39835,#39836,#39837,#39838,#39839,#39840,
#39841,#39842,#39843,#39844,#39845,#39846,#39847,#39848,#39849,#39850,#39851,
#39852,#39853,#39854,#39855,#39856),.UNSPECIFIED.,.F.,.F.,(4,3,3,3,3,3,
3,3,3,3,3,3,3,3,3,3,3,3,3,3,3,3,3,3,3,4),(0.,0.0554347318091651,0.107315497766477,
0.15675531026178,0.20337765513089,0.247575467484815,0.25,0.291294095074086,
0.305864623653475,0.344391496219278,0.384630353953073,0.425643209270359,
0.466991731949639,0.5,0.548423214620108,0.571005567374239,0.62059941257283,
0.672095929921863,0.725375638364958,0.75,0.78469306861447,0.833880544856322,
0.884152549891281,0.934746703090367,0.985561253310671,0.999999998965005),
 .UNSPECIFIED.);
#4820=B_SPLINE_CURVE_WITH_KNOTS('',3,(#39858,#39859,#39860,#39861,#39862,
#39863,#39864,#39865,#39866,#39867,#39868,#39869,#39870,#39871,#39872,#39873,
#39874,#39875,#39876,#39877,#39878,#39879,#39880,#39881,#39882,#39883,#39884,
#39885,#39886,#39887,#39888,#39889,#39890,#39891,#39892,#39893,#39894,#39895,
#39896,#39897,#39898,#39899,#39900,#39901,#39902,#39903,#39904,#39905,#39906,
#39907,#39908,#39909),.UNSPECIFIED.,.F.,.F.,(4,3,3,3,3,3,3,3,3,3,3,3,3,
3,3,3,3,4),(0.,0.0627901789106475,0.126932613891861,0.19461268539159,0.25,
0.301418354176625,0.356560159269675,0.412788205599964,0.467919577455569,
0.5,0.570541867963475,0.638509400063667,0.705057849295015,0.770919346019624,
0.836897214436091,0.90337901350202,0.971689998712863,0.999999746510631),
 .UNSPECIFIED.);
#4821=B_SPLINE_CURVE_WITH_KNOTS('',3,(#39917,#39918,#39919,#39920,#39921,
#39922),.UNSPECIFIED.,.F.,.F.,(4,1,1,4),(0.,0.285714285714286,0.571428571428571,
1.),.UNSPECIFIED.);
#4822=B_SPLINE_CURVE_WITH_KNOTS('',3,(#39965,#39966,#39967,#39968,#39969,
#39970,#39971,#39972,#39973,#39974),.UNSPECIFIED.,.F.,.F.,(4,3,3,4),(0.,
0.428571428571426,0.714285714285712,1.),.UNSPECIFIED.);
#4823=B_SPLINE_CURVE_WITH_KNOTS('',3,(#40021,#40022,#40023,#40024,#40025,
#40026,#40027,#40028,#40029,#40030,#40031,#40032,#40033),.UNSPECIFIED.,
 .F.,.F.,(4,3,3,3,4),(-1.,-0.785714285714286,-0.571428571428571,-0.490858603324517,
-0.490722330240404),.UNSPECIFIED.);
#4824=B_SPLINE_CURVE_WITH_KNOTS('',3,(#40034,#40035,#40036,#40037,#40038,
#40039,#40040,#40041,#40042,#40043),.UNSPECIFIED.,.F.,.F.,(4,3,3,4),(-0.42595150108396,
-0.425830064061356,-0.285714285714286,0.),.UNSPECIFIED.);
#4825=B_SPLINE_CURVE_WITH_KNOTS('',3,(#40094,#40095,#40096,#40097,#40098,
#40099),.UNSPECIFIED.,.F.,.F.,(4,1,1,4),(0.,0.285714285714286,0.571428571428571,
1.),.UNSPECIFIED.);
#4826=B_SPLINE_CURVE_WITH_KNOTS('',3,(#40145,#40146,#40147,#40148),
 .UNSPECIFIED.,.F.,.F.,(4,4),(0.,1.),.UNSPECIFIED.);
#4827=B_SPLINE_CURVE_WITH_KNOTS('',3,(#40202,#40203,#40204,#40205,#40206),
 .UNSPECIFIED.,.F.,.F.,(4,1,4),(-1.,-0.785714285714286,-0.574076436977049),
 .UNSPECIFIED.);
#4828=B_SPLINE_CURVE_WITH_KNOTS('',3,(#40207,#40208,#40209,#40210,#40211,
#40212),.UNSPECIFIED.,.F.,.F.,(4,1,1,4),(-0.509141408999513,-0.285714285714286,
-0.142857142857143,-2.47712552078845E-8),.UNSPECIFIED.);
#4829=B_SPLINE_CURVE_WITH_KNOTS('',3,(#40258,#40259,#40260,#40261,#40262,
#40263,#40264,#40265,#40266,#40267,#40268,#40269,#40270,#40271,#40272,#40273,
#40274,#40275,#40276,#40277,#40278,#40279,#40280,#40281,#40282,#40283,#40284,
#40285,#40286,#40287,#40288,#40289,#40290,#40291,#40292,#40293,#40294,#40295,
#40296,#40297),.UNSPECIFIED.,.F.,.F.,(4,3,3,3,3,3,3,3,3,3,3,3,3,4),(0.,
0.0285696457641698,0.0593482879231537,0.0922695400866849,0.128658037532027,
0.173176197737367,0.215434756768754,0.249999943362051,0.284329878937403,
0.321489930755448,0.357347487858067,0.396974917385485,0.448567973556686,
0.5),.UNSPECIFIED.);
#4830=B_SPLINE_CURVE_WITH_KNOTS('',3,(#40299,#40300,#40301,#40302,#40303,
#40304,#40305,#40306,#40307,#40308,#40309,#40310,#40311,#40312,#40313,#40314,
#40315,#40316,#40317,#40318,#40319,#40320,#40321,#40322,#40323,#40324,#40325,
#40326,#40327,#40328,#40329,#40330,#40331,#40332,#40333,#40334,#40335,#40336,
#40337,#40338,#40339,#40340,#40341,#40342,#40343,#40344,#40345,#40346,#40347,
#40348,#40349,#40350),.UNSPECIFIED.,.F.,.F.,(4,3,3,3,3,3,3,3,3,3,3,3,3,
3,3,3,3,4),(0.5,0.538056732668817,0.572871871605289,0.61274072676651,0.625000514049111,
0.647999609499771,0.701674314121973,0.734101547707071,0.749998510611983,
0.767338854243687,0.798973747758238,0.832095090993894,0.873045873218978,
0.875000014654294,0.914441264012378,0.948114275852851,0.977602415916265,
1.),.UNSPECIFIED.);
#4831=B_SPLINE_CURVE_WITH_KNOTS('',3,(#40358,#40359,#40360,#40361,#40362,
#40363,#40364,#40365,#40366,#40367,#40368,#40369,#40370,#40371,#40372,#40373,
#40374,#40375,#40376,#40377,#40378,#40379,#40380,#40381,#40382,#40383,#40384,
#40385,#40386,#40387,#40388,#40389,#40390,#40391,#40392,#40393,#40394,#40395,
#40396,#40397,#40398,#40399,#40400),.UNSPECIFIED.,.F.,.F.,(4,3,3,3,3,3,
3,3,3,3,3,3,3,3,4),(0.,0.0353318566379397,0.073019139460893,0.11435190751649,
0.163216552095743,0.211443416642077,0.250001933206499,0.254119944601991,
0.295020596415884,0.334732069954729,0.380153205614627,0.435790044416332,
0.440076602807296,0.48511187832812,0.499999999999952),.UNSPECIFIED.);
#4832=B_SPLINE_CURVE_WITH_KNOTS('',3,(#40402,#40403,#40404,#40405,#40406,
#40407,#40408,#40409,#40410,#40411,#40412,#40413,#40414,#40415,#40416,#40417,
#40418,#40419,#40420,#40421,#40422,#40423,#40424,#40425,#40426,#40427,#40428,
#40429,#40430,#40431,#40432,#40433,#40434,#40435,#40436,#40437,#40438,#40439,
#40440,#40441,#40442,#40443,#40444,#40445,#40446,#40447,#40448,#40449,#40450,
#40451,#40452,#40453,#40454,#40455,#40456),.UNSPECIFIED.,.F.,.F.,(4,3,3,
3,3,3,3,3,3,3,3,3,3,3,3,3,3,3,4),(0.499999999999965,0.538228510937474,0.572618112375706,
0.611136564241881,0.62499959416831,0.662528537230222,0.701711619804741,
0.738471222455364,0.750000384379496,0.76942474051655,0.799021130342905,
0.832591829631602,0.874999988961849,0.876270455868037,0.908246383615103,
0.937022765207446,0.963921502904865,0.989016335030499,1.),.UNSPECIFIED.);
#4833=B_SPLINE_CURVE_WITH_KNOTS('',3,(#40460,#40461,#40462,#40463,#40464,
#40465,#40466,#40467,#40468,#40469,#40470,#40471,#40472,#40473,#40474,#40475,
#40476,#40477,#40478,#40479,#40480,#40481,#40482,#40483,#40484,#40485,#40486,
#40487,#40488,#40489,#40490,#40491,#40492,#40493,#40494,#40495,#40496,#40497,
#40498,#40499,#40500,#40501,#40502,#40503,#40504,#40505,#40506,#40507,#40508),
 .UNSPECIFIED.,.F.,.F.,(4,3,3,3,3,3,3,3,3,3,3,3,3,3,3,3,4),(0.,0.0277115508590115,
0.0575132928735309,0.0892928307200085,0.124191418268552,0.162877491263994,
0.207314051365011,0.243899794944384,0.249999245233193,0.276595251174644,
0.321635882290986,0.356306315288528,0.394264716089325,0.442266582712159,
0.491729649299952,0.494822546465231,0.499999999999989),.UNSPECIFIED.);
#4834=B_SPLINE_CURVE_WITH_KNOTS('',3,(#40510,#40511,#40512,#40513,#40514,
#40515,#40516,#40517,#40518,#40519,#40520,#40521,#40522,#40523,#40524,#40525,
#40526,#40527,#40528,#40529,#40530,#40531,#40532,#40533,#40534,#40535,#40536,
#40537,#40538,#40539,#40540,#40541,#40542,#40543,#40544,#40545,#40546,#40547,
#40548,#40549,#40550,#40551,#40552,#40553,#40554,#40555,#40556,#40557,#40558,
#40559,#40560,#40561,#40562,#40563,#40564),.UNSPECIFIED.,.F.,.F.,(4,3,3,
3,3,3,3,3,3,3,3,3,3,3,3,3,3,3,4),(0.499999999999989,0.537239517842165,0.571267419999112,
0.600000234376971,0.604177952228352,0.636932590178163,0.675816581863062,
0.699998677100573,0.719212264707766,0.754310731619295,0.785903153366554,
0.799998093316436,0.822164336588353,0.859248787369131,0.899999668106815,
0.90949638474289,0.945302800809185,0.976034264482036,1.),.UNSPECIFIED.);
#4835=B_SPLINE_CURVE_WITH_KNOTS('',3,(#40572,#40573,#40574,#40575,#40576,
#40577,#40578,#40579,#40580,#40581,#40582,#40583,#40584,#40585,#40586,#40587,
#40588,#40589,#40590,#40591,#40592,#40593,#40594,#40595,#40596,#40597,#40598,
#40599,#40600,#40601,#40602,#40603,#40604,#40605,#40606,#40607,#40608,#40609,
#40610,#40611,#40612,#40613,#40614),.UNSPECIFIED.,.F.,.F.,(4,3,3,3,3,3,
3,3,3,3,3,3,3,3,4),(0.,0.0344376547822391,0.0710064408657974,0.110780989064318,
0.156733973709589,0.204256457485959,0.208600103212863,0.250001795179285,
0.250374862822105,0.291570761518179,0.330497562075152,0.373229759455511,
0.427838022473569,0.481356386585904,0.499999999999989),.UNSPECIFIED.);
#4836=B_SPLINE_CURVE_WITH_KNOTS('',3,(#40616,#40617,#40618,#40619,#40620,
#40621,#40622,#40623,#40624,#40625,#40626,#40627,#40628,#40629,#40630,#40631,
#40632,#40633,#40634,#40635,#40636,#40637,#40638,#40639,#40640,#40641,#40642,
#40643,#40644,#40645,#40646,#40647,#40648,#40649,#40650,#40651,#40652,#40653,
#40654,#40655,#40656,#40657,#40658,#40659,#40660,#40661),.UNSPECIFIED.,
 .F.,.F.,(4,3,3,3,3,3,3,3,3,3,3,3,3,3,3,4),(0.499999999999989,0.540378245096426,
0.585951807777007,0.623241278454332,0.674044368633934,0.714788822554692,
0.750440219735355,0.781861901420223,0.811713629783998,0.84598972559855,
0.874998830598424,0.887428293208055,0.919050183214603,0.947591071718423,
0.973795535859211,1.),.UNSPECIFIED.);
#4837=B_SPLINE_CURVE_WITH_KNOTS('',3,(#40666,#40667,#40668,#40669,#40670,
#40671,#40672,#40673,#40674,#40675,#40676,#40677,#40678,#40679,#40680,#40681),
 .UNSPECIFIED.,.F.,.F.,(4,3,3,3,3,4),(-0.00041681296822994,0.,0.00968244332514642,
0.0194501133270711,0.029215394506231,0.0389794169068087),.UNSPECIFIED.);
#4838=B_SPLINE_CURVE_WITH_KNOTS('',3,(#40686,#40687,#40688,#40689,#40690,
#40691,#40692,#40693,#40694,#40695,#40696,#40697,#40698,#40699,#40700,#40701),
 .UNSPECIFIED.,.F.,.F.,(4,3,3,3,3,4),(-0.0393958803013624,-0.0389790710315925,
-0.0292967136214389,-0.0195291302907795,-0.00976393576167903,0.),
 .UNSPECIFIED.);
#4839=B_SPLINE_CURVE_WITH_KNOTS('',3,(#40703,#40704,#40705,#40706,#40707,
#40708,#40709,#40710,#40711,#40712,#40713,#40714,#40715,#40716,#40717,#40718),
 .UNSPECIFIED.,.F.,.F.,(4,3,3,3,3,4),(-0.000416812968258738,0.,0.00968244332499932,
0.0194501133267216,0.0292153945056907,0.0389794169060713),.UNSPECIFIED.);
#4840=B_SPLINE_CURVE_WITH_KNOTS('',3,(#40723,#40724,#40725,#40726,#40727,
#40728,#40729,#40730,#40731,#40732,#40733,#40734,#40735,#40736,#40737,#40738),
 .UNSPECIFIED.,.F.,.F.,(4,3,3,3,3,4),(-0.0393958803013714,-0.0389790710316,
-0.0292967136214534,-0.0195291302907914,-0.00976393576168223,0.),
 .UNSPECIFIED.);
#4841=B_SPLINE_CURVE_WITH_KNOTS('',3,(#40749,#40750,#40751,#40752,#40753,
#40754,#40755,#40756,#40757,#40758,#40759,#40760,#40761,#40762,#40763,#40764,
#40765,#40766,#40767,#40768,#40769,#40770,#40771,#40772,#40773),
 .UNSPECIFIED.,.F.,.F.,(4,3,3,3,3,3,3,3,4),(0.,0.245901147246978,0.408729832663631,
0.495096668788315,0.563658805743642,0.571558518080283,0.759239312503134,
0.949540395846609,1.),.UNSPECIFIED.);
#4842=B_SPLINE_CURVE_WITH_KNOTS('',3,(#40776,#40777,#40778,#40779,#40780),
 .UNSPECIFIED.,.F.,.F.,(4,1,4),(0.,0.5,1.),.UNSPECIFIED.);
#4843=B_SPLINE_CURVE_WITH_KNOTS('',3,(#40898,#40899,#40900,#40901,#40902,
#40903,#40904,#40905,#40906,#40907,#40908,#40909,#40910,#40911,#40912,#40913,
#40914,#40915,#40916,#40917,#40918,#40919,#40920,#40921,#40922,#40923,#40924,
#40925,#40926,#40927,#40928,#40929,#40930,#40931,#40932,#40933,#40934,#40935,
#40936,#40937,#40938,#40939,#40940),.UNSPECIFIED.,.F.,.F.,(4,3,3,3,3,3,
3,3,3,3,3,3,3,3,4),(0.,0.108223934365172,0.196285303747778,0.25,0.343884893909263,
0.427395081565089,0.5,0.565578696877914,0.638581513204154,0.728633746616445,
0.75,0.832576121934753,0.916288060967376,0.98413476516126,1.),
 .UNSPECIFIED.);
#4844=B_SPLINE_CURVE_WITH_KNOTS('',3,(#40942,#40943,#40944,#40945,#40946,
#40947,#40948,#40949,#40950,#40951,#40952,#40953,#40954,#40955,#40956,#40957,
#40958,#40959,#40960,#40961,#40962,#40963,#40964,#40965,#40966,#40967),
 .UNSPECIFIED.,.F.,.F.,(4,2,2,2,2,2,2,2,2,2,2,2,4),(0.499999999999994,0.547961489874233,
0.590161816450959,0.641391589394589,0.685044958162118,0.736066428556394,
0.774100642568701,0.809885260805002,0.847030058971712,0.900125302740868,
0.939905998954021,0.972887785392678,1.),.UNSPECIFIED.);
#4845=B_SPLINE_CURVE_WITH_KNOTS('',3,(#40968,#40969,#40970,#40971,#40972,
#40973),.UNSPECIFIED.,.F.,.F.,(4,1,1,4),(0.,0.333333333333333,0.666666666666667,
1.),.UNSPECIFIED.);
#4846=B_SPLINE_CURVE_WITH_KNOTS('',3,(#41054,#41055,#41056,#41057,#41058,
#41059,#41060),.UNSPECIFIED.,.F.,.F.,(4,1,1,1,4),(0.,0.25,0.5,0.75,1.),
 .UNSPECIFIED.);
#4847=B_SPLINE_CURVE_WITH_KNOTS('',3,(#41063,#41064,#41065,#41066,#41067,
#41068),.UNSPECIFIED.,.F.,.F.,(4,1,1,4),(0.,0.333333333333333,0.666666666666667,
1.),.UNSPECIFIED.);
#4848=B_SPLINE_CURVE_WITH_KNOTS('',3,(#41143,#41144,#41145,#41146,#41147,
#41148,#41149),.UNSPECIFIED.,.F.,.F.,(4,1,1,1,4),(0.,0.25,0.5,0.75,1.),
 .UNSPECIFIED.);
#4849=B_SPLINE_CURVE_WITH_KNOTS('',3,(#41152,#41153,#41154,#41155,#41156,
#41157),.UNSPECIFIED.,.F.,.F.,(4,1,1,4),(0.,0.333333333333333,0.666666666666667,
1.),.UNSPECIFIED.);
#4850=B_SPLINE_CURVE_WITH_KNOTS('',3,(#41236,#41237,#41238,#41239,#41240,
#41241,#41242),.UNSPECIFIED.,.F.,.F.,(4,1,1,1,4),(0.,0.25,0.5,0.75,1.),
 .UNSPECIFIED.);
#4851=B_SPLINE_CURVE_WITH_KNOTS('',3,(#41244,#41245,#41246,#41247,#41248,
#41249,#41250,#41251,#41252,#41253,#41254,#41255,#41256,#41257,#41258,#41259,
#41260,#41261,#41262,#41263,#41264,#41265,#41266,#41267,#41268,#41269,#41270,
#41271),.UNSPECIFIED.,.F.,.F.,(4,2,2,2,2,2,2,2,2,2,2,2,2,4),(0.500000000000028,
0.548529595316799,0.598497487133923,0.640986841529192,0.702035213261102,
0.741943579309159,0.779003961256529,0.814913916474147,0.853782317598872,
0.899329636431853,0.934236586705137,0.967118293352568,0.995971706006794,
1.),.UNSPECIFIED.);
#4852=B_SPLINE_CURVE_WITH_KNOTS('',3,(#41272,#41273,#41274,#41275,#41276,
#41277),.UNSPECIFIED.,.F.,.F.,(4,1,1,4),(0.,0.333333333333333,0.666666666666667,
1.),.UNSPECIFIED.);
#4853=B_SPLINE_CURVE_WITH_KNOTS('',3,(#41280,#41281,#41282,#41283,#41284,
#41285,#41286,#41287,#41288,#41289,#41290,#41291,#41292,#41293,#41294,#41295,
#41296,#41297,#41298,#41299,#41300,#41301),.UNSPECIFIED.,.F.,.F.,(4,3,3,
3,3,3,3,4),(0.,0.189325456739653,0.377777891937262,0.428441500600226,0.495350460908131,
0.562521171826613,0.810375913284927,1.),.UNSPECIFIED.);
#4854=B_SPLINE_CURVE_WITH_KNOTS('',3,(#41303,#41304,#41305,#41306,#41307),
 .UNSPECIFIED.,.F.,.F.,(4,1,4),(0.,0.5,1.),.UNSPECIFIED.);
#4855=B_SPLINE_CURVE_WITH_KNOTS('',3,(#41366,#41367,#41368,#41369,#41370,
#41371,#41372,#41373,#41374,#41375,#41376,#41377,#41378,#41379,#41380,#41381,
#41382,#41383,#41384,#41385,#41386,#41387,#41388,#41389,#41390,#41391,#41392,
#41393,#41394,#41395,#41396),.UNSPECIFIED.,.F.,.F.,(4,3,3,3,3,3,3,3,3,3,
4),(0.,0.121828590285677,0.24989925439104,0.288122495082135,0.417069366226143,
0.541851334867169,0.577168509551949,0.699551627251396,0.816206696212337,
0.924829311740963,1.),.UNSPECIFIED.);
#4856=B_SPLINE_CURVE_WITH_KNOTS('',3,(#41399,#41400,#41401,#41402,#41403),
 .UNSPECIFIED.,.F.,.F.,(4,1,4),(0.,0.5,1.),.UNSPECIFIED.);
#4857=B_SPLINE_CURVE_WITH_KNOTS('',3,(#41404,#41405,#41406,#41407,#41408,
#41409,#41410,#41411,#41412,#41413,#41414,#41415,#41416,#41417,#41418,#41419,
#41420,#41421,#41422,#41423,#41424,#41425,#41426,#41427,#41428,#41429,#41430,
#41431,#41432,#41433,#41434),.UNSPECIFIED.,.F.,.F.,(4,3,3,3,3,3,3,3,3,3,
4),(0.,0.122045402095055,0.24832203886978,0.28516092398439,0.406988927660279,
0.427738801798398,0.5,0.663199407950727,0.831599703975363,0.983635301089521,
1.),.UNSPECIFIED.);
#4858=B_SPLINE_CURVE_WITH_KNOTS('',3,(#41438,#41439,#41440,#41441,#41442),
 .UNSPECIFIED.,.F.,.F.,(4,1,4),(1.4942284500693E-10,0.5,1.),
 .UNSPECIFIED.);
#4859=B_SPLINE_CURVE_WITH_KNOTS('',3,(#41443,#41444,#41445,#41446,#41447,
#41448,#41449,#41450,#41451,#41452,#41453,#41454,#41455,#41456,#41457,#41458,
#41459,#41460,#41461,#41462,#41463,#41464,#41465,#41466,#41467,#41468,#41469,
#41470,#41471,#41472,#41473),.UNSPECIFIED.,.F.,.F.,(4,3,3,3,3,3,3,3,3,3,
4),(0.,0.153832921695504,0.315199927391981,0.475369216218266,0.5,0.572343743747099,
0.695361858162565,0.714930970755479,0.843191340808074,0.967749348971159,
0.999999994051096),.UNSPECIFIED.);
#4860=B_SPLINE_CURVE_WITH_KNOTS('',3,(#41514,#41515,#41516,#41517,#41518),
 .UNSPECIFIED.,.F.,.F.,(4,1,4),(0.,0.5,1.),.UNSPECIFIED.);
#4861=B_SPLINE_CURVE_WITH_KNOTS('',3,(#41520,#41521,#41522,#41523,#41524),
 .UNSPECIFIED.,.F.,.F.,(4,1,4),(0.,0.5,1.),.UNSPECIFIED.);
#4862=B_SPLINE_CURVE_WITH_KNOTS('',3,(#41555,#41556,#41557,#41558,#41559,
#41560,#41561,#41562,#41563,#41564,#41565,#41566,#41567,#41568,#41569,#41570,
#41571,#41572,#41573,#41574,#41575,#41576,#41577,#41578,#41579),
 .UNSPECIFIED.,.F.,.F.,(4,3,3,3,3,3,3,3,4),(-0.184782578951729,-0.182216302528722,
-0.177047380998402,-0.169312183045076,-0.153841787138423,-0.122900995325118,
-0.0735618056638373,-0.052692779461371,0.),.UNSPECIFIED.);
#4863=B_SPLINE_CURVE_WITH_KNOTS('',3,(#41610,#41611,#41612,#41613,#41614,
#41615,#41616,#41617,#41618,#41619,#41620,#41621,#41622,#41623,#41624,#41625),
 .UNSPECIFIED.,.F.,.F.,(4,3,3,3,3,4),(0.,0.357271035784112,0.428568046575078,
0.5,0.881321222125244,0.999999999652105),.UNSPECIFIED.);
#4864=B_SPLINE_CURVE_WITH_KNOTS('',3,(#41649,#41650,#41651,#41652,#41653,
#41654,#41655,#41656,#41657,#41658,#41659,#41660,#41661,#41662,#41663,#41664,
#41665,#41666,#41667,#41668,#41669,#41670,#41671,#41672,#41673,#41674,#41675,
#41676,#41677,#41678,#41679,#41680,#41681,#41682,#41683,#41684,#41685,#41686,
#41687,#41688),.UNSPECIFIED.,.F.,.F.,(4,3,3,3,3,3,3,3,3,3,3,3,3,4),(0.,
0.0683000392262208,0.136368585476833,0.204717611344127,0.273584804037693,
0.342266205423282,0.409896604130442,0.431036505057105,0.5,0.594556256785079,
0.695917192588809,0.798343876881223,0.899171938440611,1.),.UNSPECIFIED.);
#4865=B_SPLINE_CURVE_WITH_KNOTS('',3,(#41726,#41727,#41728,#41729,#41730,
#41731,#41732,#41733,#41734,#41735,#41736,#41737),.UNSPECIFIED.,.F.,.F.,
(4,2,2,2,2,4),(-0.0700437464658424,-0.0572972296111464,-0.044731454497826,
-0.0280375041631962,0.,0.000443581970961688),.UNSPECIFIED.);
#4866=B_SPLINE_CURVE_WITH_KNOTS('',3,(#41738,#41739,#41740,#41741,#41742),
 .UNSPECIFIED.,.F.,.F.,(4,1,4),(0.,0.5,1.),.UNSPECIFIED.);
#4867=B_SPLINE_CURVE_WITH_KNOTS('',3,(#41744,#41745,#41746,#41747,#41748),
 .UNSPECIFIED.,.F.,.F.,(4,1,4),(2.22300605713548E-7,0.500000111150303,1.),
 .UNSPECIFIED.);
#4868=B_SPLINE_CURVE_WITH_KNOTS('',3,(#41789,#41790,#41791,#41792,#41793,
#41794,#41795,#41796,#41797,#41798,#41799,#41800,#41801,#41802,#41803,#41804,
#41805,#41806,#41807,#41808,#41809,#41810,#41811,#41812,#41813,#41814,#41815,
#41816,#41817,#41818,#41819,#41820,#41821,#41822,#41823,#41824,#41825,#41826,
#41827,#41828,#41829,#41830,#41831,#41832,#41833,#41834,#41835,#41836,#41837,
#41838,#41839,#41840,#41841,#41842,#41843),.UNSPECIFIED.,.F.,.F.,(4,3,3,
3,3,3,3,3,3,3,3,3,3,3,3,3,3,3,4),(0.,0.0654396733791929,0.128866641170385,
0.189433320585192,0.25,0.297751172729177,0.345043215141811,0.39155250319272,
0.433868811397766,0.481011334559574,0.5,0.562502637350047,0.627346443579879,
0.694288843247593,0.762732755713313,0.831505960673993,0.89938287756993,
0.964884897949262,1.),.UNSPECIFIED.);
#4869=B_SPLINE_CURVE_WITH_KNOTS('',3,(#41844,#41845,#41846,#41847,#41848),
 .UNSPECIFIED.,.F.,.F.,(4,1,4),(0.,0.5,0.999999999851025),.UNSPECIFIED.);
#4870=B_SPLINE_CURVE_WITH_KNOTS('',3,(#41851,#41852,#41853,#41854,#41855,
#41856,#41857,#41858,#41859,#41860,#41861,#41862,#41863,#41864,#41865,#41866,
#41867,#41868,#41869,#41870,#41871,#41872,#41873,#41874,#41875,#41876,#41877,
#41878,#41879,#41880,#41881,#41882,#41883,#41884,#41885,#41886,#41887,#41888,
#41889,#41890,#41891,#41892,#41893,#41894,#41895,#41896,#41897,#41898,#41899,
#41900,#41901,#41902,#41903,#41904,#41905,#41906,#41907,#41908,#41909,#41910,
#41911,#41912,#41913,#41914,#41915,#41916,#41917,#41918,#41919,#41920,#41921,
#41922,#41923),.UNSPECIFIED.,.F.,.F.,(4,3,3,3,3,3,3,3,3,3,3,3,3,3,3,3,3,
3,3,3,3,3,3,3,4),(6.30971741484198E-9,0.0580137473210503,0.115529130278818,
0.172071873998731,0.226518568199766,0.25,0.290236111297545,0.328904956331771,
0.367853985779061,0.407612316100366,0.448122476034788,0.490554340872543,
0.5,0.531827504366512,0.565324057277609,0.598820610188705,0.625,0.671773746460289,
0.716541362255525,0.75,0.805500409680127,0.857644786847275,0.908101892994544,
0.956040493954348,1.),.UNSPECIFIED.);
#4871=B_SPLINE_CURVE_WITH_KNOTS('',3,(#41955,#41956,#41957,#41958,#41959,
#41960,#41961,#41962,#41963,#41964,#41965,#41966,#41967,#41968,#41969,#41970),
 .UNSPECIFIED.,.F.,.F.,(4,3,3,3,3,4),(3.48284773982905E-10,0.378535863458263,
0.428567882796805,0.5,0.863729405448261,1.),.UNSPECIFIED.);
#4872=B_SPLINE_CURVE_WITH_KNOTS('',3,(#41971,#41972,#41973,#41974,#41975,
#41976,#41977,#41978,#41979,#41980,#41981,#41982,#41983,#41984,#41985,#41986,
#41987,#41988,#41989,#41990,#41991,#41992,#41993,#41994,#41995,#41996,#41997,
#41998,#41999,#42000,#42001,#42002,#42003,#42004,#42005,#42006,#42007,#42008,
#42009,#42010,#42011,#42012,#42013,#42014,#42015,#42016,#42017,#42018,#42019,
#42020,#42021,#42022,#42023,#42024,#42025,#42026,#42027,#42028,#42029,#42030,
#42031,#42032,#42033,#42034,#42035,#42036,#42037,#42038,#42039,#42040,#42041,
#42042,#42043,#42044,#42045,#42046,#42047,#42048,#42049,#42050,#42051,#42052,
#42053,#42054,#42055),.UNSPECIFIED.,.F.,.F.,(4,3,3,3,3,3,3,3,3,3,3,3,3,
3,3,3,3,3,3,3,3,3,3,3,3,3,3,3,4),(5.7550966264456E-14,0.0468750000000504,
0.0951399959726341,0.145337277829239,0.197608101036403,0.241956075777302,
0.264591334535355,0.304740194003153,0.347151390498427,0.375,0.403835439348141,
0.406537165470278,0.435969969422919,0.464985218502187,0.492494753537586,
0.5,0.53125,0.559910466700054,0.588134827628675,0.616320903986729,0.625,
0.665915151350503,0.706830302701005,0.747614551014328,0.75,0.819469189448654,
0.888569324757849,0.956556521936637,1.),.UNSPECIFIED.);
#4873=B_SPLINE_CURVE_WITH_KNOTS('',3,(#42080,#42081,#42082,#42083,#42084),
 .UNSPECIFIED.,.F.,.F.,(4,1,4),(-1.38552567914402,-1.32652232234895,-0.660412352324733),
 .UNSPECIFIED.);
#4874=B_SPLINE_CURVE_WITH_KNOTS('',3,(#42088,#42089,#42090,#42091,#42092),
 .UNSPECIFIED.,.F.,.F.,(4,1,4),(0.0174473183869231,0.683168321990346,1.57079632679491),
 .UNSPECIFIED.);
#4875=B_SPLINE_CURVE_WITH_KNOTS('',3,(#42096,#42097,#42098,#42099,#42100),
 .UNSPECIFIED.,.F.,.F.,(4,1,4),(-1.57079632679491,-0.683168321990346,-0.017447318386923),
 .UNSPECIFIED.);
#4876=B_SPLINE_CURVE_WITH_KNOTS('',3,(#42103,#42104,#42105,#42106,#42107),
 .UNSPECIFIED.,.F.,.F.,(4,1,4),(0.,0.5,1.),.UNSPECIFIED.);
#4877=B_SPLINE_CURVE_WITH_KNOTS('',3,(#42224,#42225,#42226,#42227,#42228,
#42229,#42230,#42231,#42232,#42233,#42234,#42235,#42236,#42237,#42238,#42239,
#42240,#42241,#42242,#42243,#42244,#42245),.UNSPECIFIED.,.F.,.F.,(4,2,2,
2,2,2,2,2,2,2,4),(0.,0.0387334753282175,0.0800363499783586,0.125325957682004,
0.179931720231259,0.234470673206826,0.28100026015357,0.326986567479768,
0.374656563439293,0.433655108078322,0.500000000000028),.UNSPECIFIED.);
#4878=B_SPLINE_CURVE_WITH_KNOTS('',3,(#42248,#42249,#42250,#42251,#42252,
#42253,#42254,#42255,#42256,#42257,#42258,#42259,#42260,#42261,#42262,#42263,
#42264,#42265,#42266,#42267,#42268,#42269,#42270,#42271),.UNSPECIFIED.,
 .F.,.F.,(4,2,2,2,2,2,2,2,2,2,2,4),(0.,0.0344436708081117,0.0708943463784739,
0.110310221533873,0.15526349184431,0.219982496614274,0.262924883304629,
0.302165493338011,0.343308492424509,0.388998630107512,0.442759260411367,
0.499999999999994),.UNSPECIFIED.);
#4879=B_SPLINE_CURVE_WITH_KNOTS('',3,(#42284,#42285,#42286,#42287,#42288),
 .UNSPECIFIED.,.F.,.F.,(4,1,4),(0.,0.5,1.),.UNSPECIFIED.);
#4880=B_SPLINE_CURVE_WITH_KNOTS('',3,(#42290,#42291,#42292,#42293,#42294),
 .UNSPECIFIED.,.F.,.F.,(4,1,4),(0.,0.5,1.),.UNSPECIFIED.);
#4881=B_SPLINE_CURVE_WITH_KNOTS('',3,(#42306,#42307,#42308,#42309,#42310,
#42311,#42312,#42313,#42314,#42315,#42316,#42317,#42318,#42319,#42320,#42321,
#42322,#42323,#42324,#42325,#42326,#42327,#42328,#42329,#42330,#42331,#42332,
#42333,#42334,#42335,#42336,#42337,#42338,#42339,#42340,#42341,#42342),
 .UNSPECIFIED.,.F.,.F.,(4,3,3,3,3,3,3,3,3,3,3,3,4),(3.0983693599473E-11,
0.115143061870235,0.231526106768343,0.343657295994518,0.428174149425379,
0.5,0.581221027444865,0.663725482290931,0.747794111718198,0.826616780850871,
0.90291504154132,0.975533481133553,1.),.UNSPECIFIED.);
#4882=B_SPLINE_CURVE_WITH_KNOTS('',3,(#42344,#42345,#42346,#42347,#42348,
#42349,#42350,#42351,#42352,#42353,#42354,#42355,#42356,#42357,#42358,#42359,
#42360,#42361,#42362,#42363,#42364,#42365,#42366,#42367,#42368,#42369,#42370,
#42371,#42372,#42373,#42374,#42375,#42376,#42377,#42378,#42379,#42380),
 .UNSPECIFIED.,.F.,.F.,(4,3,3,3,3,3,3,3,3,3,3,3,4),(0.,0.115364890476185,
0.224192569934167,0.331478004488817,0.43674009910416,0.461459561904742,
0.567013372912414,0.675180181536862,0.776952692004217,0.877556213138311,
0.976606283518891,0.999680607410204,0.999841229726484),.UNSPECIFIED.);
#4883=B_SPLINE_CURVE_WITH_KNOTS('',3,(#42382,#42383,#42384,#42385,#42386,
#42387,#42388,#42389,#42390,#42391,#42392,#42393,#42394,#42395,#42396,#42397,
#42398,#42399,#42400,#42401,#42402,#42403,#42404,#42405,#42406,#42407,#42408,
#42409,#42410,#42411,#42412,#42413,#42414,#42415),.UNSPECIFIED.,.F.,.F.,
(4,3,3,3,3,3,3,3,3,3,3,4),(0.,0.0981053387476119,0.198579004060709,0.29837869662721,
0.404996373345018,0.5,0.591492182470564,0.686041642955091,0.777217490389205,
0.863720772018129,0.941571798203225,0.999999936709295),.UNSPECIFIED.);
#4884=B_SPLINE_CURVE_WITH_KNOTS('',3,(#42435,#42436,#42437,#42438,#42439,
#42440,#42441,#42442,#42443,#42444,#42445,#42446,#42447,#42448,#42449,#42450),
 .UNSPECIFIED.,.F.,.F.,(4,3,3,3,3,4),(6.89751107330397E-14,0.199760872548673,
0.411386428653884,0.629152399899324,0.852557745740507,0.99999999999997),
 .UNSPECIFIED.);
#4885=B_SPLINE_CURVE_WITH_KNOTS('',3,(#42452,#42453,#42454,#42455,#42456,
#42457,#42458,#42459,#42460,#42461,#42462,#42463,#42464,#42465,#42466,#42467,
#42468,#42469,#42470,#42471,#42472,#42473,#42474,#42475,#42476,#42477,#42478,
#42479,#42480,#42481,#42482,#42483,#42484,#42485,#42486,#42487,#42488,#42489,
#42490,#42491,#42492,#42493,#42494,#42495,#42496,#42497,#42498,#42499,#42500,
#42501,#42502,#42503,#42504,#42505,#42506,#42507,#42508,#42509,#42510,#42511,
#42512,#42513,#42514,#42515,#42516,#42517,#42518,#42519,#42520,#42521,#42522,
#42523,#42524,#42525,#42526,#42527,#42528,#42529,#42530,#42531,#42532,#42533,
#42534,#42535,#42536,#42537,#42538,#42539,#42540,#42541,#42542,#42543,#42544,
#42545,#42546,#42547,#42548,#42549,#42550,#42551,#42552,#42553,#42554,#42555,
#42556,#42557),.UNSPECIFIED.,.F.,.F.,(4,3,3,3,3,3,3,3,3,3,3,3,3,3,3,3,3,
3,3,3,3,3,3,3,3,3,3,3,3,3,3,3,3,3,3,4),(1.78054976343187E-9,0.0374056229034889,
0.075754830379064,0.115131227538348,0.156204960179198,0.198393794821496,
0.242325664449006,0.25,0.300034361838378,0.35388637775015,0.375,0.392753843372988,
0.40625,0.418621248742772,0.430634325570009,0.4375,0.453125,0.467802905682941,
0.482025452242049,0.495915591571226,0.5,0.520891704121577,0.541695852060789,
0.5625,0.566814704082499,0.595664080051844,0.620935075048604,0.634827262736265,
0.690836857553601,0.73390170220885,0.76569121371529,0.819735051224936,0.873349535831939,
0.92676906772684,0.979986740273922,1.),.UNSPECIFIED.);
#4886=B_SPLINE_CURVE_WITH_KNOTS('',3,(#42561,#42562,#42563,#42564,#42565,
#42566,#42567),.UNSPECIFIED.,.F.,.F.,(4,3,4),(0.,0.497003321973579,1.),
 .UNSPECIFIED.);
#4887=B_SPLINE_CURVE_WITH_KNOTS('',3,(#42571,#42572,#42573,#42574,#42575,
#42576,#42577,#42578,#42579,#42580,#42581,#42582,#42583,#42584,#42585,#42586,
#42587,#42588,#42589,#42590,#42591,#42592,#42593,#42594,#42595,#42596,#42597,
#42598,#42599,#42600,#42601,#42602,#42603,#42604,#42605,#42606,#42607),
 .UNSPECIFIED.,.F.,.F.,(4,3,3,3,3,3,3,3,3,3,3,3,4),(1.06516887041448E-13,
0.0893837240222796,0.183758780235857,0.281487588878182,0.380278193262257,
0.479391281348895,0.5,0.545079116021939,0.658809336999321,0.769968137175558,
0.878406561371239,0.982863545789163,0.999999999931468),.UNSPECIFIED.);
#4888=B_SPLINE_CURVE_WITH_KNOTS('',3,(#42613,#42614,#42615,#42616,#42617,
#42618,#42619,#42620,#42621,#42622,#42623,#42624,#42625,#42626),
 .UNSPECIFIED.,.F.,.F.,(4,1,1,1,1,1,1,1,1,1,1,4),(5.94421612667967E-7,0.124999993902983,
0.187499990854475,0.249999987805967,0.312499984757458,0.37499998170895,
0.437499978660441,0.499999975611933,0.562499972563425,0.624999969514916,
0.7499999634179,0.999999951223866),.UNSPECIFIED.);
#4889=B_SPLINE_CURVE_WITH_KNOTS('',3,(#42632,#42633,#42634,#42635,#42636,
#42637,#42638,#42639,#42640,#42641,#42642,#42643,#42644,#42645,#42646,#42647,
#42648,#42649,#42650,#42651,#42652,#42653,#42654,#42655,#42656,#42657,#42658,
#42659,#42660,#42661,#42662,#42663,#42664,#42665,#42666,#42667,#42668,#42669,
#42670,#42671,#42672,#42673,#42674,#42675,#42676,#42677,#42678,#42679,#42680,
#42681,#42682,#42683,#42684,#42685,#42686,#42687,#42688,#42689,#42690,#42691,
#42692,#42693,#42694,#42695,#42696,#42697,#42698,#42699,#42700,#42701,#42702,
#42703,#42704,#42705,#42706,#42707,#42708,#42709,#42710,#42711,#42712,#42713,
#42714,#42715,#42716,#42717,#42718,#42719,#42720,#42721,#42722),
 .UNSPECIFIED.,.F.,.F.,(4,3,3,3,3,3,3,3,3,3,3,3,3,3,3,3,3,3,3,3,3,3,3,3,
3,3,3,3,3,3,4),(0.,0.0275651060295155,0.0544031365326167,0.0802758138524327,
0.104539326216338,0.125,0.143341153792266,0.181086831538568,0.219761175921407,
0.25,0.283135507607327,0.315673217299747,0.347170453576642,0.375,0.407951581692233,
0.426549756039373,0.458340985731645,0.490747676685785,0.5,0.544655758605172,
0.591337276623483,0.638754591729946,0.685995423561935,0.714546391532819,
0.75,0.796841431654758,0.844323678624457,0.892359106996662,0.940463584363531,
0.988287843706563,1.),.UNSPECIFIED.);
#4890=B_SPLINE_CURVE_WITH_KNOTS('',3,(#42744,#42745,#42746,#42747,#42748,
#42749,#42750,#42751,#42752,#42753,#42754,#42755,#42756,#42757,#42758,#42759,
#42760,#42761,#42762,#42763,#42764,#42765,#42766,#42767,#42768,#42769,#42770,
#42771,#42772,#42773,#42774,#42775,#42776,#42777,#42778,#42779,#42780),
 .UNSPECIFIED.,.F.,.F.,(4,3,3,3,3,3,3,3,3,3,3,3,4),(8.04741716241553E-9,
0.0877855502178186,0.177706681033529,0.265307636699252,0.349721001437466,
0.429123109071325,0.5,0.603380928611001,0.700970948372969,0.724767635433419,
0.820966721855211,0.914936540199543,1.),.UNSPECIFIED.);
#4891=B_SPLINE_CURVE_WITH_KNOTS('',3,(#42810,#42811,#42812,#42813,#42814,
#42815,#42816,#42817,#42818,#42819),.UNSPECIFIED.,.F.,.F.,(4,2,2,2,4),(-0.128604485225069,
-0.0610808885945757,-0.0301579284061778,0.,0.000546555074802661),
 .UNSPECIFIED.);
#4892=B_SPLINE_CURVE_WITH_KNOTS('',3,(#42821,#42822,#42823,#42824,#42825),
 .UNSPECIFIED.,.F.,.F.,(4,1,4),(0.,0.5,1.),.UNSPECIFIED.);
#4893=B_SPLINE_CURVE_WITH_KNOTS('',3,(#42826,#42827,#42828,#42829,#42830,
#42831,#42832,#42833,#42834,#42835,#42836,#42837,#42838,#42839,#42840,#42841,
#42842,#42843,#42844,#42845,#42846,#42847,#42848,#42849,#42850,#42851,#42852,
#42853,#42854,#42855,#42856,#42857,#42858,#42859,#42860,#42861,#42862,#42863,
#42864,#42865,#42866,#42867,#42868,#42869,#42870,#42871,#42872,#42873,#42874,
#42875,#42876,#42877,#42878,#42879,#42880,#42881,#42882,#42883,#42884,#42885,
#42886,#42887,#42888,#42889,#42890,#42891,#42892,#42893,#42894,#42895,#42896,
#42897,#42898,#42899,#42900,#42901,#42902,#42903,#42904,#42905,#42906,#42907,
#42908,#42909,#42910,#42911,#42912,#42913,#42914,#42915,#42916,#42917,#42918,
#42919,#42920,#42921,#42922),.UNSPECIFIED.,.F.,.F.,(4,3,3,3,3,3,3,3,3,3,
3,3,3,3,3,3,3,3,3,3,3,3,3,3,3,3,3,3,3,3,3,3,4),(0.,0.0672608272471934,0.134637783249136,
0.194728337436852,0.24134593409979,0.295784091144976,0.349611477207863,
0.375,0.407146530217655,0.43109806023217,0.4375,0.460973841849641,0.485020328249132,
0.5,0.518729978882997,0.538048551634216,0.558657969338436,0.5625,0.579005036810896,
0.595937753780547,0.613208551431233,0.625,0.65464772926384,0.68388995324228,
0.713111315343969,0.742568879624382,0.75,0.799535617415286,0.84568921801648,
0.887806094123424,0.928103216732576,0.965914528788928,0.99999999118738),
 .UNSPECIFIED.);
#4894=B_SPLINE_CURVE_WITH_KNOTS('',3,(#42943,#42944,#42945,#42946,#42947,
#42948,#42949,#42950,#42951,#42952,#42953,#42954,#42955,#42956,#42957,#42958),
 .UNSPECIFIED.,.F.,.F.,(4,3,3,3,3,4),(0.,0.317550569838868,0.5,0.571432477438518,
0.887123067263062,1.),.UNSPECIFIED.);
#4895=B_SPLINE_CURVE_WITH_KNOTS('',3,(#42959,#42960,#42961,#42962,#42963,
#42964,#42965,#42966,#42967,#42968,#42969,#42970,#42971,#42972,#42973,#42974),
 .UNSPECIFIED.,.F.,.F.,(4,3,3,3,3,4),(0.,0.223553135169058,0.442078466745229,
0.654500704977634,0.856307399310411,0.999995347927553),.UNSPECIFIED.);
#4896=B_SPLINE_CURVE_WITH_KNOTS('',3,(#43039,#43040,#43041,#43042,#43043),
 .UNSPECIFIED.,.F.,.F.,(4,1,4),(0.,0.5,1.),.UNSPECIFIED.);
#4897=B_SPLINE_CURVE_WITH_KNOTS('',3,(#43045,#43046,#43047,#43048,#43049,
#43050,#43051,#43052,#43053,#43054,#43055,#43056,#43057,#43058,#43059,#43060,
#43061,#43062,#43063,#43064,#43065,#43066,#43067,#43068,#43069,#43070,#43071,
#43072,#43073,#43074,#43075,#43076,#43077,#43078,#43079,#43080,#43081,#43082,
#43083,#43084,#43085,#43086,#43087,#43088,#43089,#43090,#43091,#43092,#43093,
#43094,#43095,#43096,#43097,#43098,#43099,#43100,#43101,#43102,#43103,#43104,
#43105,#43106,#43107,#43108,#43109,#43110,#43111,#43112,#43113,#43114,#43115,
#43116,#43117,#43118,#43119,#43120,#43121,#43122,#43123,#43124,#43125,#43126,
#43127,#43128,#43129,#43130,#43131,#43132,#43133,#43134,#43135,#43136,#43137,
#43138,#43139,#43140,#43141,#43142,#43143,#43144,#43145,#43146,#43147,#43148,
#43149,#43150,#43151,#43152,#43153,#43154,#43155,#43156),.UNSPECIFIED.,
 .F.,.F.,(4,3,3,3,3,3,3,3,3,3,3,3,3,3,3,3,3,3,3,3,3,3,3,3,3,3,3,3,3,3,3,
3,3,3,3,3,3,4),(0.,0.0647728931636982,0.131149113278451,0.198477090279762,
0.245585790366821,0.270806779329638,0.29269449045388,0.334629116076229,
0.375,0.40625,0.436306744770638,0.466538622828181,0.497218287160628,0.5,
0.528823624859177,0.558149076826108,0.57490672220807,0.604395028867869,
0.625,0.65064074357073,0.675438548763657,0.6875,0.703577798762767,0.71980596938486,
0.737086853356476,0.75,0.766302152265227,0.783359535429952,0.800500601558239,
0.8125,0.838241691196939,0.861641531226193,0.875,0.907252704501986,0.938443156751364,
0.969221578375682,0.998035846817894,1.),.UNSPECIFIED.);
#4898=B_SPLINE_CURVE_WITH_KNOTS('',3,(#43159,#43160,#43161,#43162,#43163,
#43164,#43165,#43166,#43167,#43168,#43169,#43170,#43171,#43172,#43173,#43174,
#43175,#43176,#43177,#43178,#43179,#43180,#43181,#43182,#43183,#43184,#43185,
#43186,#43187,#43188,#43189,#43190,#43191,#43192,#43193,#43194,#43195,#43196,
#43197,#43198,#43199,#43200,#43201,#43202,#43203,#43204,#43205,#43206,#43207,
#43208,#43209,#43210,#43211,#43212,#43213,#43214,#43215,#43216,#43217,#43218,
#43219,#43220,#43221,#43222,#43223,#43224,#43225,#43226,#43227,#43228,#43229,
#43230,#43231,#43232,#43233,#43234,#43235,#43236,#43237,#43238,#43239,#43240,
#43241,#43242,#43243,#43244,#43245,#43246,#43247,#43248,#43249,#43250,#43251,
#43252,#43253,#43254,#43255,#43256,#43257,#43258,#43259,#43260,#43261,#43262,
#43263,#43264),.UNSPECIFIED.,.F.,.F.,(4,3,3,3,3,3,3,3,3,3,3,3,3,3,3,3,3,
3,3,3,3,3,3,3,3,3,3,3,3,3,3,3,3,3,3,4),(0.,0.028845390225395,0.0593162218131781,
0.092158110906589,0.125,0.148272416475643,0.173570157946711,0.1875,0.204669012898005,
0.22193487631353,0.238147340000191,0.25,0.267250608523255,0.283696475624447,
0.299777706243289,0.3125,0.337151359977981,0.362647653183107,0.375,0.404799079672328,
0.425084861388526,0.454756628943747,0.483992736325472,0.5,0.53125,0.56198503998578,
0.59349251999289,0.625,0.668681253873211,0.707758955523399,0.744289086082974,
0.785733241823076,0.854531904128218,0.92223526085082,0.988567402705457,
1.),.UNSPECIFIED.);
#4899=B_SPLINE_CURVE_WITH_KNOTS('',3,(#43266,#43267,#43268,#43269,#43270),
 .UNSPECIFIED.,.F.,.F.,(4,1,4),(0.,0.5,1.),.UNSPECIFIED.);
#4900=B_SPLINE_CURVE_WITH_KNOTS('',3,(#43331,#43332,#43333,#43334,#43335,
#43336,#43337,#43338,#43339,#43340,#43341,#43342,#43343,#43344,#43345,#43346),
 .UNSPECIFIED.,.F.,.F.,(4,3,3,3,3,4),(0.,0.379078625529388,0.428567849869008,
0.5,0.881929737068122,1.),.UNSPECIFIED.);
#4901=B_SPLINE_CURVE_WITH_KNOTS('',3,(#43407,#43408,#43409,#43410,#43411,
#43412,#43413,#43414,#43415,#43416),.UNSPECIFIED.,.F.,.F.,(4,2,2,2,4),(-0.143889139949018,
-0.143257214859763,-0.108497373495462,-0.0728016367506,0.),
 .UNSPECIFIED.);
#4902=B_SPLINE_CURVE_WITH_KNOTS('',3,(#43417,#43418,#43419,#43420,#43421),
 .UNSPECIFIED.,.F.,.F.,(4,1,4),(0.,0.5,1.),.UNSPECIFIED.);
#4903=B_SPLINE_CURVE_WITH_KNOTS('',3,(#43443,#43444,#43445,#43446,#43447),
 .UNSPECIFIED.,.F.,.F.,(4,1,4),(0.,0.5,1.),.UNSPECIFIED.);
#4904=B_SPLINE_CURVE_WITH_KNOTS('',3,(#43448,#43449,#43450,#43451,#43452,
#43453,#43454,#43455,#43456,#43457,#43458,#43459,#43460,#43461,#43462,#43463,
#43464,#43465,#43466,#43467,#43468,#43469,#43470,#43471,#43472,#43473,#43474,
#43475,#43476,#43477,#43478,#43479,#43480,#43481),.UNSPECIFIED.,.F.,.F.,
(4,3,3,3,3,3,3,3,3,3,3,4),(9.3136933472711E-8,0.0773781995126921,0.16084758548333,
0.25255786585666,0.346939882487499,0.439112739551164,0.5,0.609301190471824,
0.70999490465276,0.808017916674714,0.905558631202131,1.),.UNSPECIFIED.);
#4905=B_SPLINE_CURVE_WITH_KNOTS('',3,(#43523,#43524,#43525,#43526,#43527),
 .UNSPECIFIED.,.F.,.F.,(4,1,4),(0.,0.5,1.),.UNSPECIFIED.);
#4906=B_SPLINE_CURVE_WITH_KNOTS('',3,(#43528,#43529,#43530,#43531,#43532,
#43533,#43534,#43535,#43536,#43537,#43538,#43539,#43540,#43541,#43542,#43543,
#43544,#43545,#43546,#43547,#43548,#43549,#43550,#43551,#43552,#43553,#43554,
#43555,#43556,#43557,#43558),.UNSPECIFIED.,.F.,.F.,(4,3,3,3,3,3,3,3,3,3,
4),(0.,0.0992519399272041,0.19959325520066,0.301850136883838,0.396875257108181,
0.501282722289945,0.607217897893877,0.715678739946456,0.82568884973897,
0.938252215735384,1.),.UNSPECIFIED.);
#4907=B_SPLINE_CURVE_WITH_KNOTS('',3,(#43561,#43562,#43563,#43564,#43565,
#43566,#43567,#43568,#43569,#43570,#43571,#43572,#43573,#43574,#43575,#43576,
#43577,#43578,#43579,#43580,#43581,#43582,#43583,#43584,#43585,#43586,#43587,
#43588,#43589,#43590,#43591,#43592,#43593,#43594,#43595,#43596,#43597,#43598,
#43599,#43600,#43601,#43602,#43603,#43604,#43605,#43606,#43607,#43608,#43609,
#43610,#43611,#43612,#43613,#43614,#43615,#43616,#43617,#43618,#43619,#43620,
#43621,#43622,#43623,#43624,#43625,#43626,#43627,#43628,#43629,#43630,#43631,
#43632,#43633,#43634,#43635,#43636,#43637,#43638,#43639,#43640,#43641,#43642,
#43643,#43644,#43645,#43646,#43647,#43648,#43649,#43650,#43651,#43652,#43653,
#43654,#43655,#43656,#43657,#43658,#43659,#43660,#43661,#43662,#43663,#43664,
#43665,#43666),.UNSPECIFIED.,.F.,.F.,(4,3,3,3,3,3,3,3,3,3,3,3,3,3,3,3,3,
3,3,3,3,3,3,3,3,3,3,3,3,3,3,3,3,3,3,4),(0.,0.0292129358301683,0.0600606004940985,
0.092634184445561,0.125,0.14841312201915,0.173763400566938,0.1875,0.204692988332282,
0.221974159379511,0.238225496053377,0.25,0.267248097462664,0.283711506318523,
0.299820713378051,0.3125,0.337072376954696,0.362457470322492,0.375,0.403982473343428,
0.424784081813578,0.453689185487235,0.48215069693702,0.5,0.53125,0.56097405287076,
0.590524632298729,0.620021513957991,0.625,0.666350154520636,0.707158301958633,
0.75,0.816933325081031,0.882941103310483,0.947495515353715,1.),
 .UNSPECIFIED.);
#4908=B_SPLINE_CURVE_WITH_KNOTS('',3,(#43671,#43672,#43673,#43674,#43675,
#43676,#43677,#43678,#43679,#43680,#43681,#43682,#43683,#43684,#43685,#43686,
#43687,#43688,#43689,#43690,#43691,#43692,#43693,#43694,#43695,#43696,#43697,
#43698,#43699,#43700,#43701,#43702,#43703,#43704,#43705,#43706,#43707,#43708,
#43709,#43710,#43711,#43712,#43713,#43714,#43715,#43716,#43717,#43718,#43719,
#43720,#43721,#43722,#43723,#43724,#43725,#43726,#43727,#43728,#43729,#43730,
#43731,#43732,#43733,#43734,#43735,#43736,#43737,#43738,#43739,#43740,#43741,
#43742,#43743,#43744,#43745,#43746,#43747,#43748,#43749,#43750,#43751,#43752,
#43753,#43754,#43755,#43756,#43757,#43758,#43759,#43760,#43761,#43762,#43763,
#43764,#43765,#43766,#43767,#43768,#43769,#43770,#43771,#43772,#43773),
 .UNSPECIFIED.,.F.,.F.,(4,3,3,3,3,3,3,3,3,3,3,3,3,3,3,3,3,3,3,3,3,3,3,3,
3,3,3,3,3,3,3,3,3,3,4),(0.,0.0687905731766254,0.139352343841309,0.211124303453622,
0.251684911143494,0.292245518833367,0.339583067320065,0.375,0.406604589765369,
0.438303535202931,0.470380724487947,0.5,0.529346136435342,0.559082341843992,
0.575594499956297,0.605413780353059,0.625,0.65625,0.685179795941737,0.6875,
0.704389297860654,0.721489668266388,0.739703799905065,0.75,0.766771667261544,
0.784232002646339,0.801686887487864,0.8125,0.838726037334939,0.862696009118155,
0.875,0.907622096097681,0.939170178809731,0.969585089404865,1.),
 .UNSPECIFIED.);
#4909=B_SPLINE_CURVE_WITH_KNOTS('',3,(#43774,#43775,#43776,#43777,#43778),
 .UNSPECIFIED.,.F.,.F.,(4,1,4),(0.,0.5,1.),.UNSPECIFIED.);
#4910=B_SPLINE_CURVE_WITH_KNOTS('',3,(#43839,#43840,#43841,#43842,#43843,
#43844,#43845,#43846,#43847,#43848,#43849,#43850,#43851,#43852,#43853,#43854),
 .UNSPECIFIED.,.F.,.F.,(4,3,3,3,3,4),(0.,0.380980518584314,0.5,0.571432120369875,
0.950189870912894,1.),.UNSPECIFIED.);
#4911=B_SPLINE_CURVE_WITH_KNOTS('',3,(#43876,#43877,#43878,#43879,#43880),
 .UNSPECIFIED.,.F.,.F.,(4,1,4),(0.,0.5,1.),.UNSPECIFIED.);
#4912=B_SPLINE_CURVE_WITH_KNOTS('',3,(#43884,#43885,#43886,#43887,#43888,
#43889,#43890,#43891,#43892,#43893,#43894,#43895,#43896,#43897,#43898,#43899,
#43900,#43901,#43902,#43903,#43904,#43905,#43906,#43907,#43908,#43909,#43910,
#43911,#43912,#43913,#43914,#43915,#43916,#43917,#43918,#43919,#43920,#43921,
#43922,#43923,#43924,#43925,#43926,#43927,#43928,#43929,#43930,#43931,#43932,
#43933,#43934,#43935,#43936,#43937,#43938,#43939,#43940,#43941,#43942,#43943,
#43944,#43945,#43946,#43947,#43948,#43949,#43950,#43951,#43952,#43953,#43954,
#43955,#43956,#43957,#43958,#43959,#43960,#43961,#43962,#43963,#43964,#43965,
#43966,#43967,#43968,#43969,#43970,#43971,#43972,#43973,#43974,#43975,#43976,
#43977,#43978,#43979,#43980,#43981,#43982,#43983,#43984,#43985,#43986,#43987,
#43988,#43989,#43990,#43991,#43992,#43993,#43994,#43995,#43996,#43997,#43998,
#43999,#44000,#44001,#44002,#44003,#44004,#44005,#44006,#44007,#44008,#44009,
#44010,#44011,#44012,#44013,#44014,#44015,#44016,#44017,#44018,#44019),
 .UNSPECIFIED.,.F.,.F.,(4,3,3,3,3,3,3,3,3,3,3,3,3,3,3,3,3,3,3,3,3,3,3,3,
3,3,3,3,3,3,3,3,3,3,3,3,3,3,3,3,3,3,3,3,3,4),(0.,0.0517622283661467,0.103525312050002,
0.14734267455385,0.198963470752791,0.251079381499949,0.292045333378885,
0.3150515359863,0.352040082542479,0.375,0.40126291952915,0.427299308573764,
0.4375,0.452222772552018,0.466991336062602,0.46875,0.476734985694583,0.484375,
0.489947237893614,0.495817634589846,0.5,0.505783632784829,0.512027750718794,
0.515625,0.524440786674966,0.53125,0.546981510942657,0.55878014414965,0.564305768234971,
0.59417604377063,0.619540041034965,0.630599526431093,0.663441575778264,
0.686008804593003,0.717853425262438,0.744883416497303,0.759116097850654,
0.790886454024025,0.82204754336916,0.852633701822195,0.879194714531544,
0.909396035898658,0.93893261066847,0.969466305334235,0.998303024744365,
1.),.UNSPECIFIED.);
#4913=B_SPLINE_CURVE_WITH_KNOTS('',3,(#44022,#44023,#44024,#44025,#44026,
#44027,#44028,#44029,#44030,#44031,#44032,#44033,#44034,#44035,#44036,#44037,
#44038,#44039,#44040,#44041,#44042,#44043,#44044,#44045,#44046,#44047,#44048,
#44049,#44050,#44051,#44052,#44053,#44054,#44055,#44056,#44057,#44058,#44059,
#44060,#44061,#44062,#44063,#44064,#44065,#44066,#44067,#44068,#44069,#44070,
#44071,#44072,#44073,#44074,#44075,#44076,#44077,#44078,#44079,#44080,#44081,
#44082,#44083,#44084,#44085,#44086,#44087,#44088,#44089,#44090,#44091,#44092,
#44093,#44094,#44095,#44096,#44097,#44098,#44099,#44100,#44101,#44102,#44103,
#44104,#44105,#44106,#44107,#44108,#44109,#44110,#44111,#44112,#44113,#44114,
#44115,#44116,#44117,#44118,#44119,#44120,#44121,#44122,#44123,#44124,#44125,
#44126,#44127,#44128,#44129,#44130,#44131,#44132,#44133,#44134,#44135,#44136,
#44137,#44138,#44139,#44140,#44141,#44142,#44143,#44144,#44145,#44146,#44147,
#44148,#44149,#44150,#44151,#44152,#44153,#44154,#44155,#44156,#44157),
 .UNSPECIFIED.,.F.,.F.,(4,3,3,3,3,3,3,3,3,3,3,3,3,3,3,3,3,3,3,3,3,3,3,3,
3,3,3,3,3,3,3,3,3,3,3,3,3,3,3,3,3,3,3,3,3,4),(4.57654861164142E-10,0.0290025974994508,
0.0585970493646782,0.0885903960693849,0.118356116772386,0.14706763782927,
0.178546731451139,0.210519944356119,0.243225781558609,0.248473060848251,
0.262856647242511,0.295292718024537,0.316617217242923,0.348368856488254,
0.37065164236619,0.382506678830111,0.411557403802217,0.4375,0.453319893197445,
0.46875,0.477575481522813,0.484375,0.490655869480289,0.496503139256614,
0.5,0.505980461312216,0.511563339065301,0.515625,0.523594436829844,0.53125,
0.545974760345049,0.560581425524694,0.5625,0.568256028589016,0.595240026802203,
0.620537525127065,0.631976831028013,0.66921176831984,0.690251157656461,
0.73567878602394,0.763581340611239,0.815043055851141,0.858627090432146,
0.895134105764176,0.947567052882088,1.),.UNSPECIFIED.);
#4914=B_SPLINE_CURVE_WITH_KNOTS('',3,(#44166,#44167,#44168,#44169,#44170),
 .UNSPECIFIED.,.F.,.F.,(4,1,4),(0.,0.5,1.),.UNSPECIFIED.);
#4915=B_SPLINE_CURVE_WITH_KNOTS('',3,(#44173,#44174,#44175,#44176,#44177),
 .UNSPECIFIED.,.F.,.F.,(4,1,4),(0.,0.5,1.),.UNSPECIFIED.);
#4916=B_SPLINE_CURVE_WITH_KNOTS('',3,(#44191,#44192,#44193,#44194,#44195,
#44196,#44197),.UNSPECIFIED.,.F.,.F.,(4,3,4),(0.,0.5,1.),.UNSPECIFIED.);
#4917=B_SPLINE_CURVE_WITH_KNOTS('',3,(#44201,#44202,#44203,#44204,#44205,
#44206,#44207),.UNSPECIFIED.,.F.,.F.,(4,3,4),(0.,0.5,1.),.UNSPECIFIED.);
#4918=B_SPLINE_CURVE_WITH_KNOTS('',3,(#44208,#44209,#44210,#44211,#44212,
#44213,#44214,#44215,#44216,#44217,#44218,#44219,#44220,#44221,#44222,#44223,
#44224,#44225,#44226,#44227,#44228,#44229,#44230,#44231,#44232,#44233,#44234,
#44235,#44236,#44237,#44238,#44239,#44240,#44241,#44242,#44243,#44244,#44245,
#44246,#44247,#44248,#44249,#44250),.UNSPECIFIED.,.F.,.F.,(4,3,3,3,3,3,
3,3,3,3,3,3,3,3,4),(0.,0.0713499865252823,0.143797806504745,0.217961323635582,
0.29321801103155,0.370070915274432,0.376522559243991,0.454402788943633,
0.5,0.579643992794517,0.661035077464134,0.745776308098101,0.832094079318363,
0.921779209329893,1.),.UNSPECIFIED.);
#4919=B_SPLINE_CURVE_WITH_KNOTS('',3,(#44251,#44252,#44253,#44254,#44255,
#44256,#44257,#44258,#44259,#44260,#44261,#44262,#44263,#44264,#44265,#44266,
#44267,#44268,#44269,#44270,#44271,#44272,#44273,#44274,#44275,#44276,#44277,
#44278,#44279,#44280,#44281,#44282,#44283,#44284,#44285,#44286,#44287,#44288,
#44289,#44290,#44291,#44292,#44293),.UNSPECIFIED.,.F.,.F.,(4,3,3,3,3,3,
3,3,3,3,3,3,3,3,4),(0.,0.0886711010141575,0.1747442099365,0.257285375941169,
0.338054320015953,0.416198471564209,0.483794498823688,0.5,0.580150864648921,
0.658554266072311,0.735332866173183,0.809867468649754,0.883221578955922,
0.954870395696749,0.999999999993007),.UNSPECIFIED.);
#4920=B_SPLINE_CURVE_WITH_KNOTS('',3,(#44299,#44300,#44301,#44302,#44303,
#44304,#44305,#44306,#44307,#44308,#44309,#44310,#44311,#44312,#44313,#44314,
#44315,#44316,#44317,#44318,#44319,#44320,#44321,#44322,#44323,#44324,#44325,
#44326,#44327,#44328,#44329,#44330,#44331,#44332,#44333,#44334,#44335,#44336,
#44337,#44338,#44339,#44340,#44341),.UNSPECIFIED.,.F.,.F.,(4,3,3,3,3,3,
3,3,3,3,3,3,3,3,4),(0.,0.068028774633525,0.136839169543506,0.206655168335979,
0.25,0.278640847113893,0.365690757244303,0.454255820217444,0.5,0.587657459647962,
0.680665337057366,0.779547668287296,0.876451352991211,0.966556924257271,
0.999999997496723),.UNSPECIFIED.);
#4921=B_SPLINE_CURVE_WITH_KNOTS('',3,(#44368,#44369,#44370,#44371,#44372,
#44373,#44374,#44375,#44376,#44377,#44378,#44379),.UNSPECIFIED.,.F.,.F.,
(4,2,2,2,2,4),(-0.138042919117143,-0.137435730869983,-0.104285890472359,
-0.0700126906606092,-0.000249251659346175,0.),.UNSPECIFIED.);
#4922=B_SPLINE_CURVE_WITH_KNOTS('',3,(#44381,#44382,#44383,#44384,#44385,
#44386,#44387,#44388,#44389,#44390,#44391,#44392,#44393,#44394,#44395,#44396,
#44397,#44398,#44399,#44400,#44401,#44402,#44403,#44404,#44405,#44406,#44407,
#44408,#44409,#44410,#44411,#44412,#44413,#44414,#44415,#44416,#44417,#44418,
#44419,#44420,#44421,#44422,#44423,#44424,#44425,#44426,#44427,#44428,#44429,
#44430,#44431,#44432,#44433,#44434,#44435,#44436,#44437,#44438,#44439,#44440,
#44441,#44442,#44443,#44444,#44445,#44446,#44447,#44448,#44449,#44450,#44451,
#44452,#44453,#44454,#44455,#44456,#44457,#44458,#44459,#44460,#44461,#44462,
#44463,#44464,#44465,#44466,#44467,#44468,#44469,#44470,#44471,#44472,#44473,
#44474,#44475,#44476,#44477,#44478,#44479,#44480,#44481,#44482,#44483,#44484,
#44485,#44486,#44487,#44488,#44489,#44490,#44491,#44492,#44493,#44494,#44495,
#44496,#44497,#44498),.UNSPECIFIED.,.F.,.F.,(4,3,3,3,3,3,3,3,3,3,3,3,3,
3,3,3,3,3,3,3,3,3,3,3,3,3,3,3,3,3,3,3,3,3,3,3,3,3,3,4),(0.,0.0326454008264118,
0.0664554790027132,0.102364836329837,0.125,0.162740806475456,0.202070019669342,
0.243231917671585,0.259020335209038,0.295066301572564,0.331528988856327,
0.361121478782494,0.375254221120081,0.404370292457418,0.424857619433448,
0.433820824985462,0.439261115387017,0.453936970493782,0.468228462715267,
0.470950743837078,0.478904629878131,0.484489897277351,0.492936324394035,
0.497644610886011,0.500621497179204,0.517533349950818,0.530217239529528,
0.539852439507246,0.556539236720294,0.56709105388776,0.568268908265659,
0.613767583833705,0.641172875817745,0.721539767248879,0.76522306114088,
0.822727595890359,0.873398117983722,0.904933281800148,0.987201359185595,
0.999999999887122),.UNSPECIFIED.);
#4923=B_SPLINE_CURVE_WITH_KNOTS('',3,(#44499,#44500,#44501,#44502,#44503),
 .UNSPECIFIED.,.F.,.F.,(4,1,4),(0.,0.5,0.999999996266987),.UNSPECIFIED.);
#4924=B_SPLINE_CURVE_WITH_KNOTS('',3,(#44525,#44526,#44527,#44528,#44529),
 .UNSPECIFIED.,.F.,.F.,(4,1,4),(0.,0.499978128936194,0.999956257872388),
 .UNSPECIFIED.);
#4925=B_SPLINE_CURVE_WITH_KNOTS('',3,(#44570,#44571,#44572,#44573,#44574),
 .UNSPECIFIED.,.F.,.F.,(4,1,4),(0.,0.5,0.999999765825632),.UNSPECIFIED.);
#4926=B_SPLINE_CURVE_WITH_KNOTS('',3,(#44576,#44577,#44578,#44579,#44580,
#44581,#44582,#44583,#44584,#44585,#44586,#44587,#44588,#44589,#44590,#44591,
#44592,#44593,#44594,#44595,#44596,#44597,#44598,#44599,#44600,#44601,#44602,
#44603,#44604,#44605,#44606,#44607,#44608,#44609,#44610,#44611,#44612,#44613,
#44614,#44615,#44616,#44617,#44618,#44619,#44620,#44621,#44622,#44623,#44624,
#44625,#44626,#44627,#44628,#44629,#44630,#44631,#44632,#44633,#44634,#44635,
#44636,#44637,#44638,#44639,#44640,#44641,#44642,#44643,#44644,#44645,#44646,
#44647,#44648,#44649,#44650,#44651,#44652,#44653,#44654,#44655,#44656,#44657,
#44658,#44659,#44660,#44661,#44662,#44663,#44664,#44665,#44666,#44667,#44668,
#44669,#44670,#44671,#44672,#44673,#44674,#44675,#44676,#44677,#44678,#44679,
#44680,#44681,#44682,#44683,#44684,#44685,#44686,#44687),.UNSPECIFIED.,
 .F.,.F.,(4,3,3,3,3,3,3,3,3,3,3,3,3,3,3,3,3,3,3,3,3,3,3,3,3,3,3,3,3,3,3,
3,3,3,3,3,3,4),(1.67034562445033E-7,0.0296415722514566,0.06042495927738,
0.0930844037196512,0.116688312260485,0.127247254961711,0.150797431750732,
0.176338677859686,0.187500037882986,0.204739698164771,0.222067158926604,
0.238358917094895,0.25000003496891,0.267294359189452,0.283799897079952,
0.299951560226304,0.312500032054834,0.337140473863249,0.36259768129535,
0.375000029140758,0.404056679150992,0.424764764942772,0.453745264573685,
0.482278220886868,0.500000023312607,0.531250021855569,0.561034506582469,
0.59064457251261,0.620202490585334,0.625000017484455,0.666431933885718,
0.70706618990075,0.743682916163156,0.776394740761865,0.843110127851371,
0.908886711777126,0.973362085292013,1.),.UNSPECIFIED.);
#4927=B_SPLINE_CURVE_WITH_KNOTS('',3,(#44691,#44692,#44693,#44694,#44695,
#44696,#44697,#44698,#44699,#44700,#44701,#44702,#44703,#44704,#44705,#44706,
#44707,#44708,#44709,#44710,#44711,#44712,#44713,#44714,#44715,#44716,#44717,
#44718,#44719,#44720,#44721,#44722,#44723,#44724,#44725,#44726,#44727,#44728,
#44729,#44730,#44731,#44732,#44733,#44734,#44735,#44736,#44737,#44738,#44739,
#44740,#44741,#44742,#44743,#44744,#44745,#44746,#44747,#44748,#44749,#44750,
#44751,#44752,#44753,#44754,#44755,#44756,#44757,#44758,#44759,#44760,#44761,
#44762,#44763,#44764,#44765,#44766,#44767,#44768,#44769,#44770,#44771,#44772,
#44773,#44774,#44775,#44776,#44777,#44778,#44779,#44780,#44781,#44782,#44783,
#44784,#44785,#44786,#44787,#44788,#44789,#44790),.UNSPECIFIED.,.F.,.F.,
(4,3,3,3,3,3,3,3,3,3,3,3,3,3,3,3,3,3,3,3,3,3,3,3,3,3,3,3,3,3,3,3,3,4),(7.23861593395731E-10,
0.0704164458242817,0.141830245404098,0.21505417280463,0.25,0.292330570456091,
0.341914554408761,0.375,0.406814572649736,0.4387366119261,0.471063505359602,
0.5,0.529211260162418,0.558764496425716,0.576159734401633,0.6057132590837,
0.625,0.656579546979857,0.6875,0.704775705863688,0.72228011820198,0.74089732472692,
0.75,0.767044408086915,0.784741644391013,0.802409271732213,0.8125,0.838286833028101,
0.858500967291121,0.876188334771264,0.909378499005098,0.941480101180523,
0.97187764586311,0.999999907132263),.UNSPECIFIED.);
#4928=B_SPLINE_CURVE_WITH_KNOTS('',3,(#44791,#44792,#44793,#44794,#44795),
 .UNSPECIFIED.,.F.,.F.,(4,1,4),(0.,0.5,1.),.UNSPECIFIED.);
#4929=B_SPLINE_CURVE_WITH_KNOTS('',3,(#44874,#44875,#44876,#44877,#44878,
#44879,#44880,#44881,#44882,#44883,#44884,#44885,#44886,#44887,#44888,#44889),
 .UNSPECIFIED.,.F.,.F.,(4,3,3,3,3,4),(1.03834630916508E-10,0.380755795364735,
0.5,0.571432135862006,0.949921749138252,1.),.UNSPECIFIED.);
#4930=B_SPLINE_CURVE_WITH_KNOTS('',3,(#44959,#44960,#44961,#44962,#44963,
#44964,#44965,#44966,#44967,#44968,#44969,#44970,#44971,#44972),
 .UNSPECIFIED.,.F.,.F.,(4,2,2,2,2,2,4),(-0.128210762138988,-0.103777598858576,
-0.0868268438985161,-0.0570592907685301,-0.0280841980353535,-2.16215934045749E-14,
0.000518740884933969),.UNSPECIFIED.);
#4931=B_SPLINE_CURVE_WITH_KNOTS('',3,(#44974,#44975,#44976,#44977,#44978,
#44979,#44980,#44981,#44982,#44983,#44984,#44985,#44986,#44987,#44988,#44989),
 .UNSPECIFIED.,.F.,.F.,(4,3,3,3,3,4),(1.27689231699514E-9,0.323614279598716,
0.428568095283682,0.5,0.825364448457094,1.),.UNSPECIFIED.);
#4932=B_SPLINE_CURVE_WITH_KNOTS('',3,(#44990,#44991,#44992,#44993,#44994,
#44995,#44996,#44997,#44998,#44999,#45000,#45001,#45002,#45003,#45004,#45005,
#45006,#45007,#45008,#45009,#45010,#45011,#45012,#45013,#45014,#45015,#45016,
#45017,#45018,#45019,#45020,#45021,#45022,#45023,#45024,#45025,#45026,#45027,
#45028,#45029,#45030,#45031,#45032,#45033,#45034,#45035,#45036,#45037,#45038,
#45039,#45040,#45041,#45042,#45043,#45044,#45045,#45046,#45047,#45048,#45049,
#45050,#45051,#45052,#45053,#45054,#45055,#45056,#45057,#45058,#45059,#45060,
#45061,#45062,#45063,#45064,#45065,#45066,#45067,#45068,#45069,#45070,#45071,
#45072,#45073,#45074,#45075,#45076,#45077,#45078,#45079,#45080,#45081,#45082,
#45083,#45084,#45085,#45086,#45087,#45088,#45089,#45090,#45091,#45092,#45093,
#45094,#45095,#45096,#45097,#45098,#45099,#45100,#45101,#45102,#45103,#45104,
#45105,#45106,#45107,#45108,#45109,#45110,#45111,#45112,#45113,#45114,#45115,
#45116,#45117,#45118,#45119,#45120,#45121,#45122,#45123,#45124,#45125),
 .UNSPECIFIED.,.F.,.F.,(4,3,3,3,3,3,3,3,3,3,3,3,3,3,3,3,3,3,3,3,3,3,3,3,
3,3,3,3,3,3,3,3,3,3,3,3,3,3,3,3,3,3,3,3,3,4),(0.,0.0355695753618387,0.0713459277457221,
0.107396833601336,0.144022935783212,0.181034720048328,0.218797134572931,
0.25,0.282512571058644,0.315212831603097,0.34805383933143,0.375,0.402912310016493,
0.430824620032986,0.4375,0.455652062746617,0.47408125838008,0.493158263727652,
0.5,0.520659228895542,0.541926653325758,0.563986644837915,0.586403252713398,
0.60920230449992,0.625,0.647149122077249,0.669774712240089,0.6875,0.702461903284965,
0.717423806569931,0.71875,0.729396361004359,0.740700945401389,0.75,0.761292554479163,
0.773465301674575,0.78125,0.805629106054042,0.8125,0.848147946667669,0.870431041912001,
0.883454274932263,0.913973759375824,0.943397245037931,0.971698610947299,
0.999999976856666),.UNSPECIFIED.);
#4933=B_SPLINE_CURVE_WITH_KNOTS('',3,(#45158,#45159,#45160,#45161,#45162),
 .UNSPECIFIED.,.F.,.F.,(4,1,4),(0.,0.5,1.),.UNSPECIFIED.);
#4934=B_SPLINE_CURVE_WITH_KNOTS('',3,(#45166,#45167,#45168,#45169,#45170,
#45171,#45172,#45173,#45174,#45175,#45176,#45177,#45178,#45179,#45180,#45181,
#45182,#45183,#45184,#45185,#45186,#45187,#45188,#45189,#45190,#45191,#45192,
#45193,#45194,#45195,#45196,#45197,#45198,#45199,#45200,#45201,#45202,#45203,
#45204,#45205,#45206,#45207,#45208,#45209,#45210,#45211,#45212,#45213,#45214,
#45215,#45216,#45217,#45218,#45219,#45220,#45221,#45222,#45223,#45224,#45225,
#45226,#45227,#45228,#45229,#45230,#45231,#45232,#45233,#45234,#45235,#45236,
#45237,#45238,#45239,#45240,#45241,#45242,#45243,#45244,#45245,#45246,#45247,
#45248,#45249,#45250,#45251,#45252,#45253,#45254,#45255,#45256,#45257,#45258,
#45259),.UNSPECIFIED.,.F.,.F.,(4,3,3,3,3,3,3,3,3,3,3,3,3,3,3,3,3,3,3,3,
3,3,3,3,3,3,3,3,3,3,3,4),(0.,0.0410669531081457,0.0830059369402781,0.126451604675558,
0.170823786818917,0.21681712692857,0.25,0.290593542760206,0.33296183434178,
0.375,0.39966116892112,0.425529322789129,0.4375,0.455615586386009,0.473557136550977,
0.490234416992231,0.5,0.517920817218024,0.534901925876486,0.551364116511629,
0.5625,0.568597581990905,0.592440476395352,0.616876055775947,0.625,0.670126523149216,
0.70837057918524,0.744824255752626,0.801163052481696,0.875738604566567,
0.95327867360347,0.999999991724327),.UNSPECIFIED.);
#4935=B_SPLINE_CURVE_WITH_KNOTS('',3,(#45283,#45284,#45285,#45286,#45287),
 .UNSPECIFIED.,.F.,.F.,(4,1,4),(4.25625871729663E-5,0.500021281293586,1.),
 .UNSPECIFIED.);
#4936=B_SPLINE_CURVE_WITH_KNOTS('',3,(#45290,#45291,#45292,#45293,#45294,
#45295,#45296,#45297,#45298,#45299,#45300,#45301,#45302,#45303,#45304,#45305,
#45306,#45307,#45308,#45309,#45310,#45311,#45312,#45313,#45314,#45315,#45316,
#45317,#45318,#45319,#45320,#45321,#45322,#45323,#45324,#45325,#45326,#45327,
#45328,#45329,#45330,#45331,#45332,#45333,#45334,#45335,#45336,#45337,#45338,
#45339,#45340,#45341,#45342,#45343,#45344,#45345,#45346,#45347,#45348,#45349,
#45350,#45351,#45352,#45353,#45354,#45355,#45356,#45357,#45358,#45359,#45360,
#45361,#45362,#45363,#45364,#45365,#45366,#45367,#45368,#45369,#45370,#45371,
#45372,#45373,#45374,#45375,#45376,#45377,#45378,#45379,#45380,#45381,#45382,
#45383,#45384,#45385,#45386,#45387,#45388,#45389),.UNSPECIFIED.,.F.,.F.,
(4,3,3,3,3,3,3,3,3,3,3,3,3,3,3,3,3,3,3,3,3,3,3,3,3,3,3,3,3,3,3,3,3,4),(4.28126570308775E-9,
0.0753733634265438,0.148672760841792,0.220427878623793,0.256305437514794,
0.292182996405795,0.335148984592512,0.359397354061319,0.373775780130643,
0.392161138710333,0.414960529914183,0.43214246246774,0.4375,0.45363935723431,
0.47001388503771,0.487594744955984,0.5,0.516621098585919,0.534123133222213,
0.552069939758353,0.5625,0.588358944550359,0.612847963708692,0.625,0.667648291387205,
0.709192254963804,0.745543223093329,0.760730136175141,0.806673695991974,
0.851381842437508,0.894461354605205,0.936701859220412,0.977785700101488,
1.),.UNSPECIFIED.);
#4937=B_SPLINE_CURVE_WITH_KNOTS('',3,(#45392,#45393,#45394,#45395,#45396),
 .UNSPECIFIED.,.F.,.F.,(4,1,4),(0.,0.5,1.),.UNSPECIFIED.);
#4938=B_SPLINE_CURVE_WITH_KNOTS('',3,(#45468,#45469,#45470,#45471,#45472,
#45473,#45474,#45475,#45476,#45477,#45478,#45479,#45480,#45481,#45482,#45483),
 .UNSPECIFIED.,.F.,.F.,(4,3,3,3,3,4),(0.,0.380990471512828,0.5,0.571432114918041,
0.950270643025835,1.),.UNSPECIFIED.);
#4939=B_SPLINE_CURVE_WITH_KNOTS('',3,(#45534,#45535,#45536,#45537,#45538,
#45539,#45540,#45541,#45542,#45543,#45544,#45545,#45546,#45547,#45548,#45549,
#45550,#45551,#45552,#45553,#45554,#45555,#45556,#45557,#45558,#45559,#45560,
#45561,#45562,#45563,#45564,#45565,#45566,#45567,#45568,#45569,#45570,#45571,
#45572,#45573,#45574,#45575,#45576,#45577,#45578,#45579,#45580,#45581,#45582,
#45583,#45584,#45585,#45586,#45587,#45588,#45589,#45590,#45591,#45592,#45593,
#45594,#45595,#45596,#45597,#45598,#45599,#45600,#45601,#45602,#45603,#45604,
#45605,#45606,#45607,#45608,#45609,#45610,#45611,#45612,#45613,#45614,#45615,
#45616,#45617,#45618,#45619,#45620,#45621,#45622,#45623,#45624,#45625,#45626,
#45627,#45628,#45629,#45630,#45631,#45632,#45633,#45634,#45635,#45636,#45637,
#45638,#45639,#45640,#45641,#45642,#45643,#45644,#45645,#45646,#45647,#45648,
#45649,#45650,#45651,#45652,#45653,#45654,#45655,#45656,#45657),
 .UNSPECIFIED.,.F.,.F.,(4,3,3,3,3,3,3,3,3,3,3,3,3,3,3,3,3,3,3,3,3,3,3,3,
3,3,3,3,3,3,3,3,3,3,3,3,3,3,3,3,3,4),(5.03198900092503E-7,0.0260776435961917,
0.0528587315998495,0.0800727897001866,0.107959708386794,0.118381982878704,
0.146204256041415,0.174899528317034,0.204170509507813,0.234049202209364,
0.247839282159575,0.255780242278247,0.285954160251641,0.31644161984057,
0.347545921652118,0.374999876848947,0.400816838842992,0.408457285647244,
0.433703993726761,0.45955818800699,0.486146796554009,0.499999698155345,
0.526193665377467,0.552260250292923,0.577999008569837,0.602876015807244,
0.624999519461743,0.65580960642745,0.685560903840025,0.714998247966716,
0.74406721553948,0.748239867324572,0.749999340768141,0.781285185036474,
0.811632820827873,0.841117312199641,0.869804676794582,0.897753124012013,
0.924662650662127,0.951042005050017,0.976612747290719,0.999998911660142),
 .UNSPECIFIED.);
#4940=B_SPLINE_CURVE_WITH_KNOTS('',3,(#45666,#45667,#45668,#45669,#45670,
#45671,#45672,#45673,#45674,#45675,#45676,#45677,#45678,#45679,#45680,#45681,
#45682,#45683,#45684,#45685,#45686,#45687,#45688,#45689,#45690,#45691,#45692,
#45693,#45694,#45695,#45696,#45697,#45698,#45699,#45700,#45701,#45702,#45703,
#45704,#45705,#45706,#45707,#45708,#45709,#45710,#45711,#45712,#45713,#45714,
#45715,#45716,#45717,#45718,#45719,#45720,#45721,#45722,#45723,#45724,#45725,
#45726,#45727,#45728,#45729,#45730,#45731,#45732,#45733,#45734,#45735,#45736,
#45737,#45738,#45739,#45740,#45741,#45742,#45743,#45744,#45745,#45746,#45747,
#45748,#45749,#45750,#45751,#45752,#45753,#45754,#45755,#45756,#45757,#45758,
#45759,#45760,#45761,#45762,#45763,#45764,#45765,#45766,#45767,#45768,#45769,
#45770,#45771,#45772,#45773,#45774,#45775,#45776,#45777,#45778,#45779,#45780,
#45781,#45782,#45783,#45784,#45785,#45786,#45787,#45788,#45789),
 .UNSPECIFIED.,.F.,.F.,(4,3,3,3,3,3,3,3,3,3,3,3,3,3,3,3,3,3,3,3,3,3,3,3,
3,3,3,3,3,3,3,3,3,3,3,3,3,3,3,3,3,4),(5.0319934170856E-7,0.0260784281825778,
0.0528601813916918,0.0800748346687108,0.107962218149137,0.118381282348466,
0.146203922626089,0.174899370248869,0.204170455405658,0.234049051485703,
0.247830782344585,0.256652978239851,0.286834741922307,0.31733124060374,
0.348442694087235,0.374999876852195,0.400816922282684,0.408449207374049,
0.433695984776682,0.459550260572995,0.486139060664092,0.499999698159559,
0.526193873335747,0.552260833947601,0.5780000798381,0.60287776023269,0.624999519466923,
0.655807897078701,0.685562760059037,0.715004024485243,0.744077494429673,
0.748233029914036,0.749999340774287,0.781283757400828,0.811629587486729,
0.84111194754796,0.86979690065932,0.897742694872252,0.92464918486403,0.951025363485642,
0.976592589084148,0.999998911661496),.UNSPECIFIED.);
#4941=B_SPLINE_CURVE_WITH_KNOTS('',3,(#45813,#45814,#45815,#45816,#45817,
#45818,#45819,#45820,#45821,#45822,#45823,#45824,#45825,#45826,#45827,#45828,
#45829,#45830,#45831,#45832,#45833,#45834,#45835,#45836,#45837,#45838,#45839,
#45840,#45841,#45842,#45843,#45844,#45845,#45846,#45847,#45848,#45849,#45850,
#45851,#45852,#45853,#45854,#45855),.UNSPECIFIED.,.F.,.F.,(4,3,3,3,3,3,
3,3,3,3,3,3,3,3,4),(0.500000000000007,0.540231440443065,0.575907930762939,
0.616907828396556,0.665544743765499,0.707351650794811,0.741976468152541,
0.775467219067142,0.806644744622721,0.841768598833598,0.881832664910597,
0.913950883311904,0.943105681991718,0.971552840995859,1.),.UNSPECIFIED.);
#4942=B_SPLINE_CURVE_WITH_KNOTS('',3,(#45856,#45857,#45858,#45859,#45860,
#45861,#45862,#45863,#45864,#45865,#45866,#45867,#45868,#45869,#45870,#45871,
#45872,#45873,#45874,#45875,#45876,#45877,#45878,#45879,#45880,#45881,#45882,
#45883,#45884,#45885,#45886,#45887,#45888,#45889,#45890,#45891,#45892,#45893,
#45894,#45895,#45896,#45897,#45898),.UNSPECIFIED.,.F.,.F.,(4,3,3,3,3,3,
3,3,3,3,3,3,3,3,4),(0.,0.0368913268730238,0.0761980387369101,0.119167016455026,
0.169092204068494,0.216272726592085,0.218863755762366,0.250005492808634,
0.263232719607921,0.303098623175224,0.345222468306493,0.395387158869233,
0.44903052361608,0.495408776556334,0.500000000000007),.UNSPECIFIED.);
#4943=B_SPLINE_CURVE_WITH_KNOTS('',3,(#45907,#45908,#45909,#45910,#45911,
#45912,#45913,#45914,#45915,#45916,#45917,#45918,#45919,#45920,#45921,#45922,
#45923,#45924,#45925,#45926,#45927,#45928,#45929,#45930,#45931,#45932,#45933,
#45934,#45935,#45936,#45937,#45938,#45939,#45940,#45941,#45942,#45943,#45944,
#45945,#45946,#45947,#45948,#45949,#45950,#45951,#45952,#45953,#45954,#45955,
#45956,#45957,#45958),.UNSPECIFIED.,.F.,.F.,(4,3,3,3,3,3,3,3,3,3,3,3,3,
3,3,3,3,4),(0.499999999999992,0.53807390891527,0.572970799914952,0.613353241995129,
0.625000443284598,0.649661832224133,0.705676282621256,0.734756501079309,
0.749998455844991,0.768090687958115,0.80140195992455,0.837845430183494,
0.874999145332824,0.8848230670278,0.926484734091131,0.963242367045566,0.994908278089463,
1.),.UNSPECIFIED.);
#4944=B_SPLINE_CURVE_WITH_KNOTS('',3,(#45959,#45960,#45961,#45962,#45963,
#45964,#45965,#45966,#45967,#45968,#45969,#45970,#45971,#45972,#45973,#45974,
#45975,#45976,#45977,#45978,#45979,#45980,#45981,#45982,#45983,#45984,#45985,
#45986,#45987,#45988,#45989,#45990,#45991,#45992,#45993,#45994,#45995,#45996,
#45997,#45998),.UNSPECIFIED.,.F.,.F.,(4,3,3,3,3,3,3,3,3,3,3,3,3,4),(0.,
0.0284098719480376,0.0590023475385109,0.0917001351016757,0.127782382300722,
0.171359932009384,0.213975795305537,0.249728820892344,0.283042209140774,
0.320741065391316,0.356620100856155,0.396246461605709,0.450189504719859,
0.499999999999992),.UNSPECIFIED.);
#4945=B_SPLINE_CURVE_WITH_KNOTS('',3,(#46017,#46018,#46019,#46020,#46021,
#46022,#46023,#46024,#46025,#46026,#46027,#46028,#46029,#46030,#46031,#46032,
#46033,#46034,#46035,#46036,#46037,#46038,#46039,#46040,#46041,#46042,#46043,
#46044,#46045,#46046,#46047,#46048,#46049,#46050,#46051,#46052,#46053,#46054,
#46055,#46056,#46057,#46058,#46059,#46060,#46061,#46062,#46063,#46064,#46065,
#46066,#46067,#46068),.UNSPECIFIED.,.F.,.F.,(4,3,3,3,3,3,3,3,3,3,3,3,3,
3,3,3,3,4),(0.49999999999999,0.538073908915264,0.572970799914918,0.613353241995172,
0.625000443610281,0.649661832224212,0.705673442569684,0.734756501086639,
0.749998464717241,0.768090687965314,0.801401959937604,0.837845430198282,
0.874999156444846,0.884823067050599,0.926484734108879,0.96324236705444,
0.994908278097968,1.),.UNSPECIFIED.);
#4946=B_SPLINE_CURVE_WITH_KNOTS('',3,(#46069,#46070,#46071,#46072,#46073,
#46074,#46075,#46076,#46077,#46078,#46079,#46080,#46081,#46082,#46083,#46084,
#46085,#46086,#46087,#46088,#46089,#46090,#46091,#46092,#46093,#46094,#46095,
#46096,#46097,#46098,#46099,#46100,#46101,#46102,#46103,#46104,#46105,#46106,
#46107,#46108),.UNSPECIFIED.,.F.,.F.,(4,3,3,3,3,3,3,3,3,3,3,3,3,4),(0.,
0.028409871948072,0.0590023475385395,0.0917001351016914,0.127782382300744,
0.171359932009316,0.21397579530545,0.249728820892267,0.283042209140683,
0.320741065391269,0.356620100856099,0.396246461605659,0.45018950468628,
0.49999999999999),.UNSPECIFIED.);
#4947=B_SPLINE_CURVE_WITH_KNOTS('',3,(#46117,#46118,#46119,#46120,#46121,
#46122,#46123,#46124,#46125,#46126,#46127,#46128,#46129,#46130,#46131,#46132,
#46133,#46134,#46135,#46136,#46137,#46138,#46139,#46140,#46141,#46142,#46143,
#46144,#46145,#46146,#46147,#46148,#46149,#46150,#46151,#46152,#46153,#46154,
#46155,#46156,#46157,#46158,#46159,#46160,#46161,#46162,#46163,#46164,#46165,
#46166,#46167,#46168,#46169,#46170,#46171,#46172,#46173,#46174),
 .UNSPECIFIED.,.F.,.F.,(4,3,3,3,3,3,3,3,3,3,3,3,3,3,3,3,3,3,3,4),(0.500000000000014,
0.540231440446291,0.57590793076604,0.600002183613585,0.616907828399639,
0.665544743766759,0.699999206805266,0.707351650795914,0.741976468153389,
0.77546721906905,0.800000218928236,0.806644744624704,0.841768598835746,
0.881832664912092,0.899996946356716,0.913950883313184,0.943105681993022,
0.971552840996511,0.997194386346759,1.),.UNSPECIFIED.);
#4948=B_SPLINE_CURVE_WITH_KNOTS('',3,(#46175,#46176,#46177,#46178,#46179,
#46180,#46181,#46182,#46183,#46184,#46185,#46186,#46187,#46188,#46189,#46190,
#46191,#46192,#46193,#46194,#46195,#46196,#46197,#46198,#46199,#46200,#46201,
#46202,#46203,#46204,#46205,#46206,#46207,#46208,#46209,#46210,#46211),
 .UNSPECIFIED.,.F.,.F.,(4,3,3,3,3,3,3,3,3,3,3,3,4),(0.,0.0368913268731333,
0.0761980387359261,0.119167016456995,0.169092204069348,0.218863755762181,
0.249960752574115,0.263232719605054,0.303098623173034,0.345222468303188,
0.395387158865621,0.449030523612842,0.500000000000014),.UNSPECIFIED.);
#4949=B_SPLINE_CURVE_WITH_KNOTS('',3,(#46270,#46271,#46272,#46273,#46274,
#46275,#46276,#46277,#46278,#46279,#46280,#46281,#46282,#46283,#46284,#46285,
#46286,#46287,#46288,#46289,#46290,#46291,#46292,#46293,#46294,#46295,#46296,
#46297,#46298,#46299,#46300,#46301,#46302,#46303,#46304,#46305,#46306,#46307,
#46308,#46309,#46310,#46311,#46312,#46313,#46314,#46315,#46316,#46317,#46318,
#46319,#46320,#46321,#46322,#46323,#46324,#46325,#46326,#46327,#46328,#46329,
#46330,#46331,#46332,#46333,#46334,#46335,#46336,#46337,#46338,#46339),
 .UNSPECIFIED.,.F.,.F.,(4,3,3,3,3,3,3,3,3,3,3,3,3,3,3,3,3,3,3,3,3,3,3,4),
(0.,0.0447243645304039,0.0909795298419929,0.139522220458442,0.188840603693531,
0.23764755681944,0.25,0.285248532914009,0.34167391534883,0.398378511048675,
0.45395527084833,0.5,0.54273273367487,0.571559247349705,0.616169435512279,
0.659258989199603,0.702348020743195,0.744573156853565,0.75,0.804398364536464,
0.858165543591798,0.912211504305783,0.965970045200397,0.999999982618437),
 .UNSPECIFIED.);
#4950=B_SPLINE_CURVE_WITH_KNOTS('',3,(#46347,#46348,#46349,#46350,#46351,
#46352,#46353,#46354,#46355,#46356,#46357,#46358,#46359,#46360,#46361,#46362,
#46363,#46364,#46365,#46366,#46367,#46368,#46369,#46370,#46371,#46372,#46373,
#46374,#46375,#46376,#46377,#46378,#46379,#46380,#46381,#46382,#46383,#46384,
#46385,#46386,#46387,#46388,#46389,#46390,#46391,#46392,#46393,#46394,#46395,
#46396,#46397,#46398,#46399,#46400,#46401,#46402,#46403,#46404,#46405,#46406,
#46407,#46408,#46409,#46410,#46411,#46412,#46413,#46414,#46415,#46416),
 .UNSPECIFIED.,.F.,.F.,(4,3,3,3,3,3,3,3,3,3,3,3,3,3,3,3,3,3,3,3,3,3,3,4),
(0.,0.0447397928276416,0.0910108361089782,0.139569451208044,0.188903496611452,
0.237725269645615,0.25,0.285248451877589,0.341665341987886,0.398360480452427,
0.453927222291658,0.5,0.542731837979231,0.571559569714041,0.616169677285531,
0.659258660019819,0.702347707892503,0.744573934417673,0.75,0.804420032927706,
0.858164962466227,0.912231211832325,0.966017099940876,0.999999982644501),
 .UNSPECIFIED.);
#4951=B_SPLINE_CURVE_WITH_KNOTS('',3,(#46428,#46429,#46430,#46431,#46432,
#46433,#46434,#46435,#46436,#46437,#46438,#46439,#46440,#46441,#46442,#46443,
#46444,#46445,#46446,#46447,#46448,#46449,#46450,#46451,#46452,#46453,#46454,
#46455,#46456,#46457,#46458,#46459,#46460,#46461,#46462,#46463,#46464,#46465,
#46466,#46467,#46468,#46469,#46470,#46471,#46472,#46473,#46474,#46475,#46476,
#46477,#46478,#46479,#46480,#46481,#46482,#46483,#46484,#46485),
 .UNSPECIFIED.,.F.,.F.,(4,3,3,3,3,3,3,3,3,3,3,3,3,3,3,3,3,3,3,4),(2.44500902472364E-8,
0.0395858663978199,0.0808300363130768,0.124935845064444,0.170719035892584,
0.219252341574565,0.25,0.292332844365985,0.337928789180564,0.388659463465221,
0.444329731732611,0.496584329344648,0.5,0.587404757954043,0.668561641696384,
0.746408360932867,0.821981785556276,0.896912563338596,0.971825603600604,
0.999999975247875),.UNSPECIFIED.);
#4952=B_SPLINE_CURVE_WITH_KNOTS('',3,(#46490,#46491,#46492,#46493,#46494,
#46495),.UNSPECIFIED.,.F.,.F.,(4,1,1,4),(0.,0.285714285714286,0.571428571428571,
1.),.UNSPECIFIED.);
#4953=B_SPLINE_CURVE_WITH_KNOTS('',3,(#46497,#46498,#46499,#46500,#46501,
#46502,#46503,#46504,#46505,#46506,#46507,#46508,#46509,#46510,#46511,#46512,
#46513,#46514,#46515,#46516,#46517,#46518,#46519,#46520,#46521,#46522,#46523,
#46524,#46525,#46526,#46527,#46528,#46529,#46530,#46531,#46532,#46533,#46534,
#46535,#46536,#46537,#46538,#46539,#46540,#46541,#46542,#46543,#46544,#46545,
#46546,#46547,#46548,#46549,#46550,#46551,#46552,#46553,#46554,#46555,#46556,
#46557,#46558,#46559,#46560,#46561,#46562,#46563,#46564,#46565,#46566,#46567,
#46568,#46569,#46570,#46571,#46572,#46573,#46574,#46575,#46576,#46577,#46578,
#46579,#46580,#46581,#46582,#46583,#46584,#46585,#46586,#46587,#46588,#46589,
#46590,#46591,#46592,#46593,#46594,#46595,#46596,#46597,#46598,#46599,#46600,
#46601,#46602,#46603,#46604,#46605,#46606,#46607,#46608,#46609,#46610,#46611,
#46612,#46613,#46614),.UNSPECIFIED.,.F.,.F.,(4,3,3,3,3,3,3,3,3,3,3,3,3,
3,3,3,3,3,3,3,3,3,3,3,3,3,3,3,3,3,3,3,3,3,3,3,3,3,3,4),(0.,0.0596267018074429,
0.118498932063001,0.176792383020007,0.235085833977013,0.25,0.287141890396816,
0.32333595863277,0.357350426655672,0.375,0.396343930089022,0.417684066452947,
0.434429423997824,0.4375,0.460961420836259,0.485977861188264,0.5,0.52147487301673,
0.542087174506204,0.5625,0.580685450969339,0.598603655470905,0.616747544625052,
0.625,0.65625,0.6875,0.701006583516038,0.721705090343213,0.742325259703004,
0.75,0.775757272772516,0.800547480756474,0.82515995017724,0.847762055474239,
0.873081165431351,0.875,0.907781809365145,0.941983542870121,0.977997342376959,
0.99999784223685),.UNSPECIFIED.);
#4954=B_SPLINE_CURVE_WITH_KNOTS('',3,(#46617,#46618,#46619,#46620,#46621,
#46622,#46623,#46624,#46625,#46626,#46627,#46628,#46629,#46630,#46631,#46632,
#46633,#46634,#46635,#46636,#46637,#46638,#46639,#46640,#46641,#46642,#46643,
#46644,#46645,#46646,#46647,#46648,#46649,#46650,#46651,#46652,#46653,#46654,
#46655,#46656,#46657,#46658,#46659,#46660,#46661,#46662,#46663,#46664,#46665,
#46666,#46667,#46668,#46669,#46670,#46671,#46672,#46673,#46674,#46675,#46676,
#46677,#46678,#46679,#46680),.UNSPECIFIED.,.F.,.F.,(4,3,3,3,3,3,3,3,3,3,
3,3,3,3,3,3,3,3,3,3,3,4),(2.92252562831986E-7,0.0674940864332328,0.138711529289814,
0.212921629847286,0.288376501982714,0.36249840353566,0.431886571447901,
0.5,0.541881005837695,0.584670219452003,0.611750871172394,0.625,0.662483461384303,
0.700406660808529,0.735039278917434,0.75,0.798967916950449,0.845951710266913,
0.889758561966073,0.932275533422293,0.973574241982052,1.),.UNSPECIFIED.);
#4955=B_SPLINE_CURVE_WITH_KNOTS('',3,(#46686,#46687,#46688,#46689),
 .UNSPECIFIED.,.F.,.F.,(4,4),(0.,1.),.UNSPECIFIED.);
#4956=B_SPLINE_CURVE_WITH_KNOTS('',3,(#46699,#46700,#46701,#46702),
 .UNSPECIFIED.,.F.,.F.,(4,4),(0.,1.),.UNSPECIFIED.);
#4957=B_SPLINE_CURVE_WITH_KNOTS('',3,(#46705,#46706,#46707,#46708,#46709,
#46710,#46711,#46712,#46713,#46714,#46715,#46716,#46717,#46718,#46719,#46720,
#46721,#46722,#46723,#46724,#46725,#46726,#46727,#46728,#46729,#46730,#46731,
#46732,#46733,#46734,#46735,#46736,#46737,#46738,#46739,#46740,#46741,#46742,
#46743,#46744,#46745,#46746,#46747,#46748,#46749,#46750,#46751,#46752,#46753,
#46754,#46755,#46756,#46757,#46758,#46759,#46760,#46761,#46762),
 .UNSPECIFIED.,.F.,.F.,(4,3,3,3,3,3,3,3,3,3,3,3,3,3,3,3,3,3,3,4),(2.46227543371083E-8,
0.0395885620739418,0.0808355210738547,0.124944179789199,0.170730320219989,
0.219266542512754,0.25,0.292334619580676,0.337932165168073,0.388663737689438,
0.444331868844719,0.496587351627153,0.5,0.587404608807839,0.668563884458472,
0.746414051880931,0.82199166790844,0.896926878109823,0.971844577289932,
0.99999997524719),.UNSPECIFIED.);
#4958=B_SPLINE_CURVE_WITH_KNOTS('',3,(#46764,#46765,#46766,#46767,#46768,
#46769,#46770,#46771,#46772,#46773,#46774,#46775,#46776,#46777,#46778,#46779,
#46780,#46781,#46782,#46783,#46784,#46785,#46786,#46787,#46788,#46789,#46790,
#46791,#46792,#46793,#46794,#46795,#46796,#46797,#46798,#46799,#46800,#46801,
#46802,#46803,#46804,#46805,#46806,#46807,#46808,#46809,#46810,#46811,#46812,
#46813,#46814,#46815,#46816,#46817,#46818,#46819,#46820,#46821,#46822,#46823,
#46824,#46825,#46826,#46827,#46828,#46829,#46830,#46831,#46832,#46833,#46834,
#46835,#46836,#46837,#46838,#46839,#46840,#46841,#46842),.UNSPECIFIED.,
 .F.,.F.,(4,3,3,3,3,3,3,3,3,3,3,3,3,3,3,3,3,3,3,3,3,3,3,3,3,3,4),(1.13267526019088E-9,
0.042584951909121,0.0833733125172493,0.122787905149734,0.161569747612564,
0.199578871717889,0.215773799649166,0.25,0.295688964331627,0.341283788833859,
0.385677095454836,0.430070402075812,0.472480150595349,0.5,0.539588131165942,
0.579170811290483,0.618121268294765,0.656405385565926,0.694689502837087,
0.734403821125084,0.75,0.793329875751451,0.839035028455721,0.888497161755944,
0.940040703987975,0.993431845011574,1.),.UNSPECIFIED.);
#4959=B_SPLINE_CURVE_WITH_KNOTS('',3,(#46845,#46846,#46847,#46848,#46849,
#46850,#46851,#46852,#46853,#46854,#46855,#46856,#46857,#46858,#46859,#46860,
#46861,#46862,#46863,#46864,#46865,#46866,#46867,#46868,#46869,#46870,#46871,
#46872,#46873,#46874,#46875,#46876,#46877,#46878,#46879,#46880,#46881,#46882,
#46883,#46884,#46885,#46886,#46887,#46888,#46889,#46890,#46891,#46892,#46893,
#46894,#46895,#46896,#46897,#46898,#46899,#46900,#46901,#46902,#46903,#46904,
#46905,#46906,#46907,#46908),.UNSPECIFIED.,.F.,.F.,(4,3,3,3,3,3,3,3,3,3,
3,3,3,3,3,3,3,3,3,3,3,4),(2.92258607332001E-7,0.0674958770526546,0.138714982321017,
0.212926597271231,0.288382926432661,0.362506398979079,0.431896579002288,
0.5,0.541882939202724,0.584673762169072,0.611747209697645,0.625,0.662484700738554,
0.700408874482938,0.735042873603504,0.75,0.798970012666047,0.845955856575527,
0.889765511521005,0.932285618302187,0.973588026339507,1.),.UNSPECIFIED.);
#4960=B_SPLINE_CURVE_WITH_KNOTS('',3,(#46915,#46916,#46917,#46918,#46919,
#46920,#46921,#46922,#46923,#46924),.UNSPECIFIED.,.F.,.F.,(4,3,3,4),(0.,
0.428571428571438,0.714285714285729,1.),.UNSPECIFIED.);
#4961=B_SPLINE_CURVE_WITH_KNOTS('',3,(#46968,#46969,#46970,#46971,#46972,
#46973),.UNSPECIFIED.,.F.,.F.,(4,1,1,4),(0.,0.285714285714286,0.571428571428571,
1.),.UNSPECIFIED.);
#4962=B_SPLINE_CURVE_WITH_KNOTS('',3,(#47019,#47020,#47021,#47022,#47023,
#47024,#47025,#47026,#47027,#47028),.UNSPECIFIED.,.F.,.F.,(4,3,3,4),(-0.425956949957349,
-0.425840961811604,-0.285714285714286,0.),.UNSPECIFIED.);
#4963=B_SPLINE_CURVE_WITH_KNOTS('',3,(#47029,#47030,#47031,#47032,#47033,
#47034,#47035,#47036,#47037,#47038,#47039,#47040,#47041),.UNSPECIFIED.,
 .F.,.F.,(4,3,3,3,4),(-1.,-0.785714285714286,-0.571428571428571,-0.490858603324517,
-0.49072690625253),.UNSPECIFIED.);
#4964=B_SPLINE_CURVE_WITH_KNOTS('',3,(#47092,#47093,#47094,#47095,#47096,
#47097,#47098,#47099,#47100,#47101),.UNSPECIFIED.,.F.,.F.,(4,3,3,4),(0.,
0.42857142857143,0.714285714285715,1.),.UNSPECIFIED.);
#4965=B_SPLINE_CURVE_WITH_KNOTS('',3,(#47198,#47199,#47200,#47201,#47202,
#47203),.UNSPECIFIED.,.F.,.F.,(4,1,1,4),(-0.509141408999513,-0.285714285714286,
-0.142857142857143,-2.45693981121683E-8),.UNSPECIFIED.);
#4966=B_SPLINE_CURVE_WITH_KNOTS('',3,(#47204,#47205,#47206,#47207,#47208),
 .UNSPECIFIED.,.F.,.F.,(4,1,4),(-1.,-0.785714285714286,-0.574071439326848),
 .UNSPECIFIED.);
#4967=B_SPLINE_CURVE_WITH_KNOTS('',3,(#47249,#47250,#47251,#47252,#47253,
#47254,#47255,#47256,#47257,#47258,#47259,#47260,#47261,#47262),
 .UNSPECIFIED.,.F.,.F.,(4,2,2,2,2,2,4),(-0.03611027691133,-0.0360469754388392,
-0.031396267000413,-0.0256188952911965,-0.0169363696196732,-0.0103309256590865,
0.),.UNSPECIFIED.);
#4968=B_SPLINE_CURVE_WITH_KNOTS('',3,(#47265,#47266,#47267,#47268,#47269,
#47270,#47271,#47272,#47273,#47274,#47275,#47276,#47277,#47278,#47279,#47280,
#47281,#47282,#47283,#47284,#47285,#47286,#47287,#47288,#47289,#47290,#47291,
#47292,#47293,#47294,#47295,#47296,#47297,#47298,#47299,#47300,#47301,#47302,
#47303,#47304),.UNSPECIFIED.,.F.,.F.,(4,3,3,3,3,3,3,3,3,3,3,3,3,4),(0.,
0.0387334753277659,0.0800363499789556,0.124999870684902,0.172813175027728,
0.203777851520165,0.234470673209808,0.2474240089746,0.281000260160914,0.32698656748659,
0.374656563444128,0.420857044343068,0.433655108077966,0.5),
 .UNSPECIFIED.);
#4969=B_SPLINE_CURVE_WITH_KNOTS('',3,(#47307,#47308,#47309,#47310,#47311,
#47312,#47313,#47314,#47315,#47316,#47317,#47318,#47319,#47320,#47321,#47322,
#47323,#47324,#47325,#47326,#47327,#47328,#47329,#47330,#47331,#47332,#47333,
#47334,#47335,#47336,#47337,#47338,#47339,#47340,#47341,#47342,#47343,#47344,
#47345,#47346,#47347,#47348,#47349),.UNSPECIFIED.,.F.,.F.,(4,3,3,3,3,3,
3,3,3,3,3,3,3,3,4),(0.,0.0344436708081057,0.0708943463784786,0.110310221533794,
0.126934998370096,0.155263491844228,0.219982496614499,0.248467629706697,
0.262924883304826,0.302165493338134,0.343308492424695,0.376176857202237,
0.388998630107717,0.442759260411648,0.5),.UNSPECIFIED.);
#4970=B_SPLINE_CURVE_WITH_KNOTS('',3,(#47351,#47352,#47353,#47354,#47355,
#47356,#47357,#47358,#47359,#47360,#47361,#47362,#47363,#47364),
 .UNSPECIFIED.,.F.,.F.,(4,2,2,2,2,2,4),(-0.168039853789979,-0.133131025269427,
-0.109303513393494,-0.0687597439065485,-0.0329143495426007,0.,0.00044731094792867),
 .UNSPECIFIED.);
#4971=B_SPLINE_CURVE_WITH_KNOTS('',3,(#47372,#47373,#47374,#47375,#47376,
#47377,#47378,#47379,#47380,#47381,#47382,#47383,#47384,#47385,#47386,#47387,
#47388,#47389,#47390,#47391,#47392,#47393,#47394,#47395,#47396,#47397,#47398,
#47399,#47400,#47401,#47402,#47403,#47404,#47405,#47406,#47407,#47408,#47409,
#47410,#47411,#47412,#47413,#47414,#47415,#47416,#47417),.UNSPECIFIED.,
 .F.,.F.,(4,3,3,3,3,3,3,3,3,3,3,3,3,3,3,4),(0.499999999999986,0.547961489874155,
0.590161816450872,0.62500107377444,0.641391589394513,0.685044958162197,
0.736066428556284,0.749999347797508,0.774100642568558,0.809885260804838,
0.847030058971549,0.874997170964227,0.900125302740206,0.939905998953359,
0.972887785391978,1.),.UNSPECIFIED.);
#4972=B_SPLINE_CURVE_WITH_KNOTS('',3,(#47419,#47420,#47421,#47422,#47423,
#47424,#47425,#47426,#47427,#47428,#47429,#47430,#47431,#47432,#47433,#47434,
#47435,#47436,#47437,#47438,#47439,#47440,#47441,#47442,#47443,#47444,#47445,
#47446,#47447,#47448,#47449,#47450,#47451,#47452,#47453,#47454,#47455,#47456,
#47457,#47458),.UNSPECIFIED.,.F.,.F.,(4,3,3,3,3,3,3,3,3,3,3,3,3,4),(0.,
0.0344436708081025,0.0708943463784561,0.110310221533794,0.155263491844248,
0.211076510600466,0.219982496614308,0.250009767710159,0.262924883304675,
0.302165493338066,0.343308492424631,0.388998630107643,0.44275926041154,
0.499999999903438),.UNSPECIFIED.);
#4973=B_SPLINE_CURVE_WITH_KNOTS('',3,(#47476,#47477,#47478,#47479,#47480,
#47481,#47482,#47483,#47484,#47485,#47486,#47487,#47488,#47489,#47490,#47491,
#47492,#47493,#47494,#47495,#47496,#47497,#47498,#47499,#47500,#47501,#47502,
#47503,#47504,#47505,#47506,#47507,#47508,#47509,#47510,#47511,#47512,#47513,
#47514,#47515,#47516,#47517,#47518),.UNSPECIFIED.,.F.,.F.,(4,3,3,3,3,3,
3,3,3,3,3,3,3,3,4),(0.500000000000015,0.548529595317425,0.598497487018556,
0.625000069539666,0.640986841385308,0.702035213278884,0.741943579325447,
0.779003961272298,0.814913916484699,0.853782317613334,0.874998324171382,
0.899329636439583,0.934236586711958,0.967118293355979,1.),.UNSPECIFIED.);
#4974=B_SPLINE_CURVE_WITH_KNOTS('',3,(#47520,#47521,#47522,#47523,#47524,
#47525,#47526,#47527,#47528,#47529,#47530,#47531,#47532,#47533,#47534,#47535,
#47536,#47537,#47538,#47539,#47540,#47541,#47542,#47543,#47544,#47545,#47546,
#47547,#47548,#47549,#47550,#47551,#47552,#47553),.UNSPECIFIED.,.F.,.F.,
(4,3,3,3,3,3,3,3,3,3,3,4),(0.,0.038733475327599,0.0800363499782982,0.125325957681352,
0.179931720230533,0.234470673207605,0.250006484343333,0.281000260158976,
0.326986567484681,0.374656563442773,0.433655108082888,0.500000000000015),
 .UNSPECIFIED.);
#4975=B_SPLINE_CURVE_WITH_KNOTS('',3,(#47566,#47567,#47568,#47569,#47570,
#47571,#47572,#47573,#47574,#47575,#47576,#47577,#47578,#47579,#47580,#47581,
#47582,#47583,#47584,#47585,#47586,#47587,#47588,#47589,#47590,#47591,#47592,
#47593,#47594,#47595,#47596,#47597,#47598,#47599,#47600,#47601,#47602,#47603,
#47604,#47605,#47606,#47607,#47608,#47609,#47610,#47611),.UNSPECIFIED.,
 .F.,.F.,(4,3,3,3,3,3,3,3,3,3,3,3,3,3,3,4),(0.499999999999992,0.540378245096388,
0.585951807775797,0.623241278452714,0.674044368970056,0.714788822848799,
0.750440219992699,0.781861901730726,0.811713630099617,0.84598972598369,
0.87499883059869,0.887428293408243,0.919050183389405,0.947591071879774,
0.973795535939887,1.),.UNSPECIFIED.);
#4976=B_SPLINE_CURVE_WITH_KNOTS('',3,(#47613,#47614,#47615,#47616,#47617,
#47618,#47619,#47620,#47621,#47622,#47623,#47624,#47625,#47626,#47627,#47628,
#47629,#47630,#47631,#47632,#47633,#47634,#47635,#47636,#47637,#47638,#47639,
#47640,#47641,#47642,#47643,#47644,#47645,#47646,#47647,#47648,#47649,#47650,
#47651,#47652,#47653,#47654,#47655),.UNSPECIFIED.,.F.,.F.,(4,3,3,3,3,3,
3,3,3,3,3,3,3,3,4),(0.,0.0344376547820406,0.0710064408659652,0.110780989064949,
0.156733973707408,0.204256457402921,0.208600103211483,0.250001795179376,
0.250374862820409,0.291570761516567,0.330497562073609,0.373229759453772,
0.427838022470645,0.481356386582874,0.499999999999992),.UNSPECIFIED.);
#4977=B_SPLINE_CURVE_WITH_KNOTS('',3,(#47663,#47664,#47665,#47666,#47667,
#47668,#47669,#47670,#47671,#47672,#47673,#47674,#47675,#47676,#47677,#47678,
#47679,#47680,#47681,#47682,#47683,#47684,#47685,#47686,#47687,#47688,#47689,
#47690,#47691,#47692,#47693,#47694,#47695,#47696,#47697,#47698,#47699,#47700,
#47701,#47702,#47703,#47704,#47705,#47706,#47707,#47708,#47709,#47710,#47711,
#47712,#47713,#47714,#47715,#47716,#47717),.UNSPECIFIED.,.F.,.F.,(4,3,3,
3,3,3,3,3,3,3,3,3,3,3,3,3,3,3,4),(0.5,0.537239517842477,0.571267419999329,
0.600000234376562,0.604177952399248,0.636932590368399,0.675816582131699,
0.6999986771009,0.719212264857799,0.754310731750574,0.785903153483814,0.799998093316446,
0.822164336647778,0.859248787440704,0.899999668106656,0.909496384772747,
0.945302800834562,0.976034264506617,1.),.UNSPECIFIED.);
#4978=B_SPLINE_CURVE_WITH_KNOTS('',3,(#47719,#47720,#47721,#47722,#47723,
#47724,#47725,#47726,#47727,#47728,#47729,#47730,#47731,#47732,#47733,#47734,
#47735,#47736,#47737,#47738,#47739,#47740,#47741,#47742,#47743,#47744,#47745,
#47746,#47747,#47748,#47749,#47750,#47751,#47752,#47753,#47754,#47755,#47756,
#47757,#47758,#47759,#47760,#47761,#47762,#47763,#47764,#47765,#47766,#47767),
 .UNSPECIFIED.,.F.,.F.,(4,3,3,3,3,3,3,3,3,3,3,3,3,3,3,3,4),(0.,0.0277115508593106,
0.0575132928738458,0.0892928307203169,0.124191418268873,0.162877491390437,
0.207314051442831,0.243899795012477,0.249999245232576,0.276595251248796,
0.321635882267882,0.356306315263889,0.394264716059922,0.442266582659567,
0.491729649249889,0.494822546429661,0.5),.UNSPECIFIED.);
#4979=B_SPLINE_CURVE_WITH_KNOTS('',3,(#47771,#47772,#47773,#47774,#47775,
#47776,#47777,#47778,#47779,#47780,#47781,#47782,#47783,#47784,#47785,#47786,
#47787,#47788,#47789,#47790,#47791,#47792,#47793,#47794,#47795,#47796,#47797,
#47798,#47799,#47800,#47801,#47802,#47803,#47804,#47805,#47806,#47807,#47808,
#47809,#47810,#47811,#47812,#47813,#47814,#47815,#47816,#47817,#47818,#47819,
#47820,#47821,#47822,#47823,#47824,#47825),.UNSPECIFIED.,.F.,.F.,(4,3,3,
3,3,3,3,3,3,3,3,3,3,3,3,3,3,3,4),(0.499999999999993,0.538228510937549,0.57261811237588,
0.611136564241997,0.624999594168179,0.662528537230352,0.701711619793179,
0.738471222455074,0.750000384379001,0.769424740516382,0.799021130342759,
0.832591829631508,0.874999988961868,0.876270455868128,0.908246383615204,
0.93702276520752,0.963921502904887,0.989016335030508,1.),.UNSPECIFIED.);
#4980=B_SPLINE_CURVE_WITH_KNOTS('',3,(#47827,#47828,#47829,#47830,#47831,
#47832,#47833,#47834,#47835,#47836,#47837,#47838,#47839,#47840,#47841,#47842,
#47843,#47844,#47845,#47846,#47847,#47848,#47849,#47850,#47851,#47852,#47853,
#47854,#47855,#47856,#47857,#47858,#47859,#47860,#47861,#47862,#47863,#47864,
#47865,#47866,#47867,#47868,#47869),.UNSPECIFIED.,.F.,.F.,(4,3,3,3,3,3,
3,3,3,3,3,3,3,3,4),(0.,0.0353318566377657,0.0730191394615732,0.114351907515687,
0.163216552094514,0.211443416641321,0.25000193320655,0.254119944601432,
0.295020596415364,0.334732069954391,0.380153205613029,0.435790044413296,
0.440076602806511,0.485111878327517,0.499999999999993),.UNSPECIFIED.);
#4981=B_SPLINE_CURVE_WITH_KNOTS('',3,(#47877,#47878,#47879,#47880,#47881,
#47882,#47883,#47884,#47885,#47886,#47887,#47888,#47889,#47890,#47891,#47892,
#47893,#47894,#47895,#47896,#47897,#47898,#47899,#47900,#47901,#47902,#47903,
#47904,#47905,#47906,#47907,#47908,#47909,#47910,#47911,#47912,#47913,#47914,
#47915,#47916,#47917,#47918,#47919,#47920,#47921,#47922,#47923,#47924,#47925,
#47926,#47927,#47928),.UNSPECIFIED.,.F.,.F.,(4,3,3,3,3,3,3,3,3,3,3,3,3,
3,3,3,3,4),(0.500000000000008,0.538056732668533,0.572871871605964,0.612740726768584,
0.625000514049124,0.647999609502191,0.70167431289501,0.734101547716436,
0.749998510612267,0.767338854251882,0.798973747771403,0.83209509100805,
0.873045873241277,0.875000014654465,0.914441264027092,0.948114275865429,
0.977602415928488,1.),.UNSPECIFIED.);
#4982=B_SPLINE_CURVE_WITH_KNOTS('',3,(#47930,#47931,#47932,#47933,#47934,
#47935,#47936,#47937,#47938,#47939,#47940,#47941,#47942,#47943,#47944,#47945,
#47946,#47947,#47948,#47949,#47950,#47951,#47952,#47953,#47954,#47955,#47956,
#47957,#47958,#47959,#47960,#47961,#47962,#47963,#47964,#47965,#47966,#47967,
#47968,#47969),.UNSPECIFIED.,.F.,.F.,(4,3,3,3,3,3,3,3,3,3,3,3,3,4),(0.,
0.0285696457642397,0.0593482879230592,0.0922695400870964,0.128658037532798,
0.17317619773871,0.215434756770283,0.249999943362363,0.284329878938123,
0.321489930756154,0.357347487859011,0.396974917386938,0.448567973552366,
0.500000000000008),.UNSPECIFIED.);
#4983=B_SPLINE_CURVE_WITH_KNOTS('',3,(#47977,#47978,#47979,#47980,#47981,
#47982,#47983,#47984,#47985,#47986,#47987,#47988,#47989,#47990,#47991,#47992),
 .UNSPECIFIED.,.F.,.F.,(4,3,3,3,3,4),(-0.000416812968309855,0.,0.00968244332514642,
0.0194501133270711,0.029215394506231,0.0389794169068087),.UNSPECIFIED.);
#4984=B_SPLINE_CURVE_WITH_KNOTS('',3,(#47994,#47995,#47996,#47997,#47998,
#47999,#48000,#48001,#48002,#48003,#48004,#48005,#48006,#48007,#48008,#48009),
 .UNSPECIFIED.,.F.,.F.,(4,3,3,3,3,4),(-0.0393958803013624,-0.0389790710315925,
-0.0292967136214389,-0.0195291302907795,-0.00976393576167903,0.),
 .UNSPECIFIED.);
#4985=B_SPLINE_CURVE_WITH_KNOTS('',3,(#48014,#48015,#48016,#48017,#48018,
#48019,#48020,#48021,#48022,#48023,#48024,#48025,#48026,#48027,#48028,#48029),
 .UNSPECIFIED.,.F.,.F.,(4,3,3,3,3,4),(-0.000416812968258738,0.,0.00968244332499932,
0.0194501133267216,0.0292153945056907,0.0389794169060713),.UNSPECIFIED.);
#4986=B_SPLINE_CURVE_WITH_KNOTS('',3,(#48031,#48032,#48033,#48034,#48035,
#48036,#48037,#48038,#48039,#48040,#48041,#48042,#48043,#48044,#48045,#48046),
 .UNSPECIFIED.,.F.,.F.,(4,3,3,3,3,4),(-0.0393958803013714,-0.0389790710316,
-0.0292967136214534,-0.0195291302907914,-0.00976393576168223,0.),
 .UNSPECIFIED.);
#4987=B_SPLINE_CURVE_WITH_KNOTS('',3,(#48054,#48055,#48056,#48057,#48058,
#48059,#48060,#48061,#48062,#48063,#48064,#48065,#48066,#48067,#48068,#48069,
#48070,#48071,#48072,#48073,#48074,#48075),.UNSPECIFIED.,.F.,.F.,(4,3,3,
3,3,3,3,4),(0.,0.190723927820155,0.380634472768269,0.428441321089484,0.493701178859882,
0.564195828567265,0.821006283184341,1.),.UNSPECIFIED.);
#4988=B_SPLINE_CURVE_WITH_KNOTS('',3,(#48077,#48078,#48079,#48080,#48081),
 .UNSPECIFIED.,.F.,.F.,(4,1,4),(0.,0.5,1.),.UNSPECIFIED.);
#4989=B_SPLINE_CURVE_WITH_KNOTS('',3,(#48154,#48155,#48156,#48157,#48158,
#48159,#48160,#48161,#48162,#48163,#48164,#48165,#48166,#48167,#48168,#48169,
#48170,#48171,#48172,#48173,#48174,#48175,#48176,#48177,#48178,#48179,#48180,
#48181,#48182,#48183,#48184,#48185,#48186,#48187,#48188,#48189,#48190,#48191,
#48192,#48193,#48194,#48195,#48196,#48197,#48198,#48199),.UNSPECIFIED.,
 .F.,.F.,(4,3,3,3,3,3,3,3,3,3,3,3,3,3,3,4),(0.,0.107128035056338,0.19796544423747,
0.248395702432339,0.304102568026477,0.394367605824506,0.47700594411498,
0.5,0.56247681710579,0.636694295579737,0.722327838417939,0.75,0.839338471438271,
0.919669235719136,0.983388659065436,1.),.UNSPECIFIED.);
#4990=B_SPLINE_CURVE_WITH_KNOTS('',3,(#48200,#48201,#48202,#48203,#48204,
#48205),.UNSPECIFIED.,.F.,.F.,(4,1,1,4),(0.,0.333333333333333,0.666666666666667,
1.),.UNSPECIFIED.);
#4991=B_SPLINE_CURVE_WITH_KNOTS('',3,(#48254,#48255,#48256,#48257,#48258,
#48259,#48260,#48261,#48262,#48263,#48264,#48265,#48266,#48267,#48268,#48269,
#48270,#48271,#48272,#48273,#48274,#48275,#48276,#48277,#48278,#48279,#48280,
#48281,#48282,#48283,#48284,#48285,#48286,#48287,#48288,#48289,#48290,#48291,
#48292,#48293,#48294,#48295,#48296),.UNSPECIFIED.,.F.,.F.,(4,3,3,3,3,3,
3,3,3,3,3,3,3,3,4),(2.33339400727335E-9,0.115803790921234,0.209941983617107,
0.25,0.350982247322294,0.440417306871833,0.5,0.565406530562742,0.644129028540718,
0.731224142600732,0.75,0.842795491056907,0.921397745528453,0.988525447361022,
1.),.UNSPECIFIED.);
#4992=B_SPLINE_CURVE_WITH_KNOTS('',3,(#48297,#48298,#48299,#48300,#48301,
#48302,#48303,#48304,#48305,#48306,#48307,#48308,#48309,#48310,#48311,#48312,
#48313,#48314,#48315,#48316,#48317,#48318,#48319,#48320,#48321,#48322,#48323,
#48324,#48325,#48326,#48327,#48328,#48329,#48330),.UNSPECIFIED.,.F.,.F.,
(4,3,3,3,3,3,3,3,3,3,3,4),(0.,0.0964661785858982,0.191225064983949,0.280945091480107,
0.333333333333333,0.490600402022943,0.503863535718788,0.650271020551647,
0.666666666666667,0.833333333333333,0.979141929196529,1.),.UNSPECIFIED.);
#4993=B_SPLINE_CURVE_WITH_KNOTS('',3,(#48388,#48389,#48390,#48391,#48392,
#48393,#48394,#48395),.UNSPECIFIED.,.F.,.F.,(4,1,1,1,1,4),(0.,0.2,0.4,0.6,
0.8,1.),.UNSPECIFIED.);
#4994=B_SPLINE_CURVE_WITH_KNOTS('',3,(#48396,#48397,#48398,#48399,#48400,
#48401),.UNSPECIFIED.,.F.,.F.,(4,1,1,4),(0.,0.333333333333333,0.666666666666667,
1.),.UNSPECIFIED.);
#4995=B_SPLINE_CURVE_WITH_KNOTS('',3,(#48448,#48449,#48450,#48451,#48452,
#48453,#48454,#48455,#48456,#48457,#48458,#48459,#48460,#48461,#48462,#48463,
#48464,#48465,#48466,#48467,#48468,#48469,#48470,#48471,#48472,#48473,#48474,
#48475,#48476,#48477,#48478,#48479,#48480,#48481,#48482,#48483,#48484,#48485,
#48486,#48487,#48488,#48489,#48490),.UNSPECIFIED.,.F.,.F.,(4,3,3,3,3,3,
3,3,3,3,3,3,3,3,4),(0.,0.116715647492539,0.212536735619404,0.261501760891166,
0.361912291698506,0.451607204419289,0.5,0.567222785064189,0.642357001377556,
0.734066502981818,0.75,0.836008847494581,0.918004423747291,0.986751933752538,
1.),.UNSPECIFIED.);
#4996=B_SPLINE_CURVE_WITH_KNOTS('',3,(#48491,#48492,#48493,#48494,#48495,
#48496),.UNSPECIFIED.,.F.,.F.,(4,1,1,4),(0.,0.333333333333333,0.666666666666667,
1.),.UNSPECIFIED.);
#4997=B_SPLINE_CURVE_WITH_KNOTS('',3,(#48499,#48500,#48501,#48502,#48503,
#48504,#48505,#48506,#48507,#48508,#48509,#48510,#48511,#48512,#48513,#48514,
#48515,#48516,#48517,#48518,#48519,#48520),.UNSPECIFIED.,.F.,.F.,(4,3,3,
3,3,3,3,4),(0.,0.214274163996693,0.41717357961108,0.428548327993387,0.495892337006748,
0.5644740711145,0.789774491571537,1.),.UNSPECIFIED.);
#4998=B_SPLINE_CURVE_WITH_KNOTS('',3,(#48523,#48524,#48525,#48526,#48527),
 .UNSPECIFIED.,.F.,.F.,(4,1,4),(0.,0.5,1.),.UNSPECIFIED.);
#4999=B_SPLINE_CURVE_WITH_KNOTS('',3,(#48567,#48568,#48569,#48570,#48571,
#48572,#48573,#48574,#48575,#48576,#48577,#48578,#48579,#48580,#48581,#48582,
#48583,#48584,#48585,#48586,#48587,#48588,#48589,#48590,#48591,#48592,#48593,
#48594,#48595,#48596,#48597,#48598,#48599,#48600,#48601,#48602,#48603,#48604,
#48605,#48606,#48607,#48608,#48609),.UNSPECIFIED.,.F.,.F.,(4,3,3,3,3,3,
3,3,3,3,3,3,3,3,4),(0.,0.0682524051707683,0.13613998537746,0.204200532728751,
0.27274865267741,0.341212884161281,0.408889613553763,0.430980378651018,
0.5,0.597631310777074,0.700086905318212,0.712676280904573,0.816448189421598,
0.919661394476749,1.),.UNSPECIFIED.);
#5000=B_SPLINE_CURVE_WITH_KNOTS('',3,(#48611,#48612,#48613,#48614,#48615),
 .UNSPECIFIED.,.F.,.F.,(4,1,4),(0.,0.5,1.),.UNSPECIFIED.);
#5001=B_SPLINE_CURVE_WITH_KNOTS('',3,(#48616,#48617,#48618,#48619,#48620,
#48621,#48622,#48623,#48624,#48625,#48626,#48627,#48628,#48629,#48630,#48631,
#48632,#48633,#48634,#48635,#48636,#48637,#48638,#48639,#48640,#48641,#48642,
#48643,#48644,#48645,#48646),.UNSPECIFIED.,.F.,.F.,(4,3,3,3,3,3,3,3,3,3,
4),(0.,0.154549536315538,0.316583568603197,0.477048027560041,0.5,0.572249220607023,
0.694763609487314,0.714828468196219,0.841882935672591,0.964948949073971,
1.),.UNSPECIFIED.);
#5002=B_SPLINE_CURVE_WITH_KNOTS('',3,(#48650,#48651,#48652,#48653,#48654,
#48655,#48656,#48657,#48658,#48659,#48660,#48661,#48662,#48663,#48664,#48665,
#48666,#48667,#48668,#48669,#48670,#48671,#48672,#48673,#48674,#48675,#48676,
#48677,#48678,#48679,#48680),.UNSPECIFIED.,.F.,.F.,(4,3,3,3,3,3,3,3,3,3,
4),(5.85514641219635E-9,0.124978632298085,0.253935201136026,0.285058115422428,
0.408755529551046,0.427639769611208,0.5,0.660200417169154,0.821256822687089,
0.971823652714851,1.),.UNSPECIFIED.);
#5003=B_SPLINE_CURVE_WITH_KNOTS('',3,(#48681,#48682,#48683,#48684,#48685),
 .UNSPECIFIED.,.F.,.F.,(4,1,4),(0.,0.5,0.99999999985026),.UNSPECIFIED.);
#5004=B_SPLINE_CURVE_WITH_KNOTS('',3,(#48726,#48727,#48728,#48729,#48730),
 .UNSPECIFIED.,.F.,.F.,(4,1,4),(0.,0.5,1.),.UNSPECIFIED.);
#5005=B_SPLINE_CURVE_WITH_KNOTS('',3,(#48732,#48733,#48734,#48735,#48736),
 .UNSPECIFIED.,.F.,.F.,(4,1,4),(0.,0.5,1.),.UNSPECIFIED.);
#5006=B_SPLINE_CURVE_WITH_KNOTS('',3,(#48815,#48816,#48817,#48818,#48819,
#48820,#48821,#48822,#48823,#48824,#48825,#48826,#48827,#48828,#48829,#48830),
 .UNSPECIFIED.,.F.,.F.,(4,3,3,3,3,4),(1.70054652525427E-10,0.380711721059812,
0.5,0.571432009263508,0.928022976748013,1.),.UNSPECIFIED.);
#5007=B_SPLINE_CURVE_WITH_KNOTS('',3,(#48853,#48854,#48855,#48856,#48857,
#48858,#48859,#48860,#48861,#48862,#48863,#48864,#48865,#48866,#48867,#48868,
#48869,#48870,#48871,#48872,#48873,#48874,#48875,#48876,#48877,#48878,#48879,
#48880),.UNSPECIFIED.,.F.,.F.,(4,3,3,3,3,3,3,3,3,4),(4.23940852945491E-11,
0.118906640285083,0.246911515729316,0.376798496372214,0.50143870209755,
0.577168509548659,0.699607774850003,0.816087641586023,0.924258708516414,
1.),.UNSPECIFIED.);
#5008=B_SPLINE_CURVE_WITH_KNOTS('',3,(#48932,#48933,#48934,#48935,#48936),
 .UNSPECIFIED.,.F.,.F.,(4,1,4),(0.,0.5,1.),.UNSPECIFIED.);
#5009=B_SPLINE_CURVE_WITH_KNOTS('',3,(#48938,#48939,#48940,#48941,#48942),
 .UNSPECIFIED.,.F.,.F.,(4,1,4),(0.,0.5,1.),.UNSPECIFIED.);
#5010=B_SPLINE_CURVE_WITH_KNOTS('',3,(#48983,#48984,#48985,#48986,#48987),
 .UNSPECIFIED.,.F.,.F.,(4,1,4),(0.,0.5,1.),.UNSPECIFIED.);
#5011=B_SPLINE_CURVE_WITH_KNOTS('',3,(#48990,#48991,#48992,#48993,#48994,
#48995,#48996,#48997,#48998,#48999,#49000,#49001,#49002,#49003,#49004,#49005,
#49006,#49007,#49008,#49009,#49010,#49011,#49012,#49013,#49014,#49015,#49016,
#49017,#49018,#49019,#49020,#49021,#49022,#49023,#49024,#49025,#49026,#49027,
#49028,#49029,#49030,#49031,#49032,#49033,#49034,#49035,#49036,#49037,#49038,
#49039,#49040,#49041,#49042,#49043,#49044,#49045,#49046,#49047,#49048,#49049,
#49050,#49051,#49052,#49053,#49054,#49055,#49056,#49057,#49058,#49059,#49060,
#49061,#49062,#49063,#49064,#49065,#49066,#49067,#49068,#49069,#49070,#49071),
 .UNSPECIFIED.,.F.,.F.,(4,3,3,3,3,3,3,3,3,3,3,3,3,3,3,3,3,3,3,3,3,3,3,3,
3,3,3,4),(0.,0.046875,0.0952195005312717,0.145494248013579,0.197841962432997,
0.242131471824748,0.265343485921124,0.305770451203448,0.348453498960166,
0.375,0.403993000830647,0.406478001195607,0.436080404306853,0.465288870586486,
0.493023247347581,0.5,0.53125,0.560339143571046,0.588976518960807,0.617550269973348,
0.625,0.666390288618116,0.707780577236233,0.744308005081704,0.783644212304889,
0.855735680807317,0.927867840403658,1.),.UNSPECIFIED.);
#5012=B_SPLINE_CURVE_WITH_KNOTS('',3,(#49103,#49104,#49105,#49106,#49107,
#49108,#49109,#49110,#49111,#49112,#49113,#49114,#49115,#49116,#49117,#49118,
#49119,#49120,#49121,#49122,#49123,#49124,#49125,#49126,#49127,#49128,#49129,
#49130,#49131,#49132,#49133,#49134,#49135,#49136,#49137,#49138,#49139,#49140,
#49141,#49142,#49143,#49144,#49145,#49146,#49147,#49148,#49149,#49150,#49151,
#49152,#49153,#49154,#49155,#49156,#49157,#49158,#49159,#49160,#49161,#49162,
#49163,#49164,#49165,#49166,#49167,#49168,#49169,#49170,#49171,#49172,#49173,
#49174,#49175,#49176,#49177,#49178,#49179,#49180,#49181,#49182,#49183,#49184,
#49185,#49186,#49187),.UNSPECIFIED.,.F.,.F.,(4,3,3,3,3,3,3,3,3,3,3,3,3,
3,3,3,3,3,3,3,3,3,3,3,3,3,3,3,4),(0.,0.0681403294012408,0.137020172851744,
0.206537437766982,0.25,0.290793135420332,0.293228885205076,0.334114442602538,
0.375,0.403211086075985,0.431512191608034,0.460252269116267,0.490565237922121,
0.5,0.527828512372775,0.556704279568975,0.586174530890065,0.593546229648639,
0.622381962821042,0.625,0.668224437700451,0.709696382987895,0.745984335114408,
0.768776674782201,0.822412180160358,0.872748844265964,0.921370327154082,
0.967520465544919,1.),.UNSPECIFIED.);
#5013=B_SPLINE_CURVE_WITH_KNOTS('',3,(#49188,#49189,#49190,#49191,#49192,
#49193,#49194,#49195,#49196,#49197,#49198,#49199,#49200,#49201,#49202,#49203),
 .UNSPECIFIED.,.F.,.F.,(4,3,3,3,3,4),(9.74345891799867E-9,0.362866541479139,
0.5,0.571432158149301,0.948889155998194,1.),.UNSPECIFIED.);
#5014=B_SPLINE_CURVE_WITH_KNOTS('',3,(#49239,#49240,#49241,#49242,#49243),
 .UNSPECIFIED.,.F.,.F.,(4,1,4),(0.,0.5,1.),.UNSPECIFIED.);
#5015=B_SPLINE_CURVE_WITH_KNOTS('',3,(#49375,#49376,#49377,#49378,#49379),
 .UNSPECIFIED.,.F.,.F.,(4,1,4),(0.,0.5,1.),.UNSPECIFIED.);
#5016=B_SPLINE_CURVE_WITH_KNOTS('',3,(#49387,#49388,#49389,#49390,#49391,
#49392,#49393,#49394,#49395,#49396,#49397,#49398,#49399,#49400,#49401,#49402,
#49403,#49404,#49405,#49406,#49407,#49408,#49409,#49410,#49411,#49412,#49413,
#49414,#49415,#49416,#49417,#49418,#49419,#49420,#49421,#49422,#49423,#49424,
#49425,#49426,#49427,#49428,#49429,#49430,#49431,#49432,#49433,#49434,#49435,
#49436,#49437,#49438),.UNSPECIFIED.,.F.,.F.,(4,3,3,3,3,3,3,3,3,3,3,3,3,
3,3,3,3,4),(0.,0.066666841534605,0.131471817695283,0.193284353942921,0.25,
0.29641441353061,0.342264648390487,0.387754929636161,0.433201976366666,
0.478892331139932,0.5,0.569280763691291,0.641085186646876,0.715237783954132,
0.791940205142508,0.868897029790503,0.94449256811082,1.),.UNSPECIFIED.);
#5017=B_SPLINE_CURVE_WITH_KNOTS('',3,(#49441,#49442,#49443,#49444,#49445),
 .UNSPECIFIED.,.F.,.F.,(4,1,4),(0.,0.5,1.),.UNSPECIFIED.);
#5018=B_SPLINE_CURVE_WITH_KNOTS('',3,(#49466,#49467,#49468,#49469,#49470,
#49471,#49472,#49473,#49474,#49475,#49476,#49477,#49478,#49479,#49480,#49481,
#49482,#49483,#49484,#49485,#49486,#49487,#49488,#49489,#49490,#49491,#49492,
#49493,#49494,#49495,#49496,#49497,#49498,#49499,#49500,#49501,#49502,#49503,
#49504,#49505,#49506,#49507,#49508,#49509,#49510,#49511,#49512,#49513,#49514,
#49515,#49516,#49517,#49518,#49519,#49520,#49521,#49522,#49523,#49524,#49525,
#49526,#49527,#49528,#49529,#49530,#49531,#49532,#49533,#49534,#49535,#49536,
#49537,#49538,#49539,#49540,#49541,#49542,#49543,#49544,#49545,#49546,#49547,
#49548,#49549,#49550,#49551,#49552,#49553,#49554,#49555,#49556,#49557,#49558,
#49559,#49560,#49561,#49562,#49563,#49564,#49565,#49566,#49567,#49568,#49569,
#49570,#49571,#49572,#49573,#49574,#49575,#49576,#49577,#49578,#49579,#49580,
#49581,#49582,#49583,#49584,#49585,#49586,#49587,#49588,#49589),
 .UNSPECIFIED.,.F.,.F.,(4,3,3,3,3,3,3,3,3,3,3,3,3,3,3,3,3,3,3,3,3,3,3,3,
3,3,3,3,3,3,3,3,3,3,3,3,3,3,3,3,3,4),(5.03201642192136E-7,0.026083624590526,
0.0528697746268869,0.0800883537704353,0.107978789793797,0.118377077810138,
0.14620213226145,0.17489876722189,0.204170315554479,0.234048360380255,0.247786919210963,
0.256600235726143,0.286777585569052,0.31726932455905,0.348375724656265,
0.374999876867811,0.400817100203469,0.40840365283784,0.433650500009153,
0.459504937059868,0.486094555451878,0.499999698179776,0.526194928021557,
0.552263853537437,0.578005659500752,0.602886873032802,0.624999519491741,
0.655798703995663,0.685572136908659,0.71503377915398,0.744130599403136,
0.748196257507428,0.749999340803706,0.78127601469483,0.811612141368745,
0.841083109238046,0.869755217158031,0.897686913917701,0.92457730662561,
0.950936668185063,0.976485290902177,0.999998911668315),.UNSPECIFIED.);
#5019=B_SPLINE_CURVE_WITH_KNOTS('',3,(#49598,#49599,#49600,#49601,#49602,
#49603,#49604,#49605,#49606,#49607,#49608,#49609,#49610,#49611,#49612,#49613,
#49614,#49615,#49616,#49617,#49618,#49619,#49620,#49621,#49622,#49623,#49624,
#49625,#49626,#49627,#49628,#49629,#49630,#49631,#49632,#49633,#49634,#49635,
#49636,#49637,#49638,#49639,#49640,#49641,#49642,#49643,#49644,#49645,#49646,
#49647,#49648,#49649,#49650,#49651,#49652,#49653,#49654,#49655,#49656,#49657,
#49658,#49659,#49660,#49661,#49662,#49663,#49664,#49665,#49666,#49667,#49668,
#49669,#49670,#49671,#49672,#49673,#49674,#49675,#49676,#49677,#49678,#49679,
#49680,#49681,#49682,#49683,#49684,#49685,#49686,#49687,#49688,#49689,#49690,
#49691,#49692,#49693,#49694,#49695,#49696,#49697,#49698,#49699,#49700,#49701,
#49702,#49703,#49704,#49705,#49706,#49707,#49708,#49709,#49710,#49711,#49712,
#49713,#49714,#49715,#49716,#49717,#49718,#49719,#49720,#49721),
 .UNSPECIFIED.,.F.,.F.,(4,3,3,3,3,3,3,3,3,3,3,3,3,3,3,3,3,3,3,3,3,3,3,3,
3,3,3,3,3,3,3,3,3,3,3,3,3,3,3,3,3,4),(5.03201850363774E-7,0.0260841712612284,
0.0528707830259084,0.0800897737344789,0.107980528583182,0.118376662206632,
0.146201969294567,0.174898730196267,0.204170311837027,0.234048303138404,
0.247783076413033,0.256595744144108,0.286772675360286,0.317263963419786,
0.348369884109112,0.374999876869127,0.400817095809672,0.408399353862597,
0.433646184625559,0.45950061550362,0.486090292284837,0.499999698181475,
0.526195019119184,0.552264118963522,0.578006152792474,0.602887680706498,
0.624999519493823,0.655797868610661,0.685572943373467,0.715036384271922,
0.744135261449353,0.748192915961174,0.74999934080617,0.781275306331395,
0.811610551895014,0.841080489852004,0.869751439844133,0.897681868368686,
0.924570815857688,0.950928668911947,0.976475624386847,0.999998911668937),
 .UNSPECIFIED.);
#5020=B_SPLINE_CURVE_WITH_KNOTS('',3,(#49745,#49746,#49747,#49748,#49749,
#49750,#49751,#49752,#49753,#49754,#49755,#49756,#49757,#49758,#49759,#49760,
#49761,#49762,#49763,#49764,#49765,#49766,#49767,#49768,#49769,#49770,#49771,
#49772,#49773,#49774,#49775,#49776,#49777,#49778,#49779,#49780,#49781,#49782,
#49783,#49784,#49785,#49786,#49787),.UNSPECIFIED.,.F.,.F.,(4,3,3,3,3,3,
3,3,3,3,3,3,3,3,4),(0.500000000000008,0.540231440447829,0.575907930768014,
0.616907828402909,0.665544743768247,0.707351650797216,0.741976468154246,
0.775467219071605,0.806644744627705,0.841768598840133,0.881832664914787,
0.913950883315572,0.943105681995233,0.971552840997617,1.),.UNSPECIFIED.);
#5021=B_SPLINE_CURVE_WITH_KNOTS('',3,(#49788,#49789,#49790,#49791,#49792,
#49793,#49794,#49795,#49796,#49797,#49798,#49799,#49800,#49801,#49802,#49803,
#49804,#49805,#49806,#49807,#49808,#49809,#49810,#49811,#49812,#49813,#49814,
#49815,#49816,#49817,#49818,#49819,#49820,#49821,#49822,#49823,#49824,#49825,
#49826,#49827,#49828,#49829,#49830),.UNSPECIFIED.,.F.,.F.,(4,3,3,3,3,3,
3,3,3,3,3,3,3,3,4),(0.,0.0368913268726493,0.0761980387356983,0.11916701645661,
0.169092204069744,0.216272726560954,0.218863755765437,0.250005492808586,
0.2632327196106,0.303098623178464,0.345222468309592,0.395387158874842,0.449030523620512,
0.495408776556766,0.500000000000008),.UNSPECIFIED.);
#5022=B_SPLINE_CURVE_WITH_KNOTS('',3,(#49839,#49840,#49841,#49842,#49843,
#49844,#49845,#49846,#49847,#49848,#49849,#49850,#49851,#49852,#49853,#49854,
#49855,#49856,#49857,#49858,#49859,#49860,#49861,#49862,#49863,#49864,#49865,
#49866,#49867,#49868,#49869,#49870,#49871,#49872,#49873,#49874,#49875,#49876,
#49877,#49878,#49879,#49880,#49881,#49882,#49883,#49884,#49885,#49886,#49887,
#49888,#49889,#49890),.UNSPECIFIED.,.F.,.F.,(4,3,3,3,3,3,3,3,3,3,3,3,3,
3,3,3,3,4),(0.499999999999993,0.538073908915278,0.572970799914967,0.613353241995168,
0.625000443284622,0.649661832224164,0.705676282552064,0.734756501146176,
0.74999845584502,0.768090688023801,0.801401960043471,0.837845430318668,
0.874999145332752,0.884823067236123,0.926484734253607,0.963242367126804,
0.994908278167522,1.),.UNSPECIFIED.);
#5023=B_SPLINE_CURVE_WITH_KNOTS('',3,(#49891,#49892,#49893,#49894,#49895,
#49896,#49897,#49898,#49899,#49900,#49901,#49902,#49903,#49904,#49905,#49906,
#49907,#49908,#49909,#49910,#49911,#49912,#49913,#49914,#49915,#49916,#49917,
#49918,#49919,#49920,#49921,#49922,#49923,#49924,#49925,#49926,#49927,#49928,
#49929,#49930),.UNSPECIFIED.,.F.,.F.,(4,3,3,3,3,3,3,3,3,3,3,3,3,4),(0.,
0.0284098719480523,0.0590023475385254,0.0917001351016916,0.127782382300737,
0.171359932009375,0.213975795305515,0.249728820892325,0.28304220914074,
0.3207410653913,0.356620100856135,0.396246461605691,0.450189504720915,0.499999999999993),
 .UNSPECIFIED.);
#5024=B_SPLINE_CURVE_WITH_KNOTS('',3,(#49949,#49950,#49951,#49952,#49953,
#49954,#49955,#49956,#49957,#49958,#49959,#49960,#49961,#49962,#49963,#49964,
#49965,#49966,#49967,#49968,#49969,#49970,#49971,#49972,#49973,#49974,#49975,
#49976,#49977,#49978,#49979,#49980,#49981,#49982,#49983,#49984,#49985,#49986,
#49987,#49988,#49989,#49990,#49991,#49992,#49993,#49994,#49995,#49996,#49997,
#49998,#49999,#50000),.UNSPECIFIED.,.F.,.F.,(4,3,3,3,3,3,3,3,3,3,3,3,3,
3,3,3,3,4),(0.499999999999991,0.538073908915263,0.57297079991495,0.613353241995196,
0.625000443610286,0.649661832224195,0.705673442681854,0.734756501133375,
0.749998464717232,0.768090688011216,0.801401960020674,0.837845430292718,
0.874999156444819,0.884823067195996,0.92648473422232,0.96324236711116,0.994908278152506,
1.),.UNSPECIFIED.);
#5025=B_SPLINE_CURVE_WITH_KNOTS('',3,(#50001,#50002,#50003,#50004,#50005,
#50006,#50007,#50008,#50009,#50010,#50011,#50012,#50013,#50014,#50015,#50016,
#50017,#50018,#50019,#50020,#50021,#50022,#50023,#50024,#50025,#50026,#50027,
#50028,#50029,#50030,#50031,#50032,#50033,#50034,#50035,#50036,#50037,#50038,
#50039,#50040),.UNSPECIFIED.,.F.,.F.,(4,3,3,3,3,3,3,3,3,3,3,3,3,4),(0.,
0.0284098719480815,0.0590023475385555,0.0917001351017302,0.127782382300768,
0.171359932009352,0.213975795305506,0.249728820892317,0.283042209140722,
0.320741065391267,0.356620100856095,0.396246461605634,0.450189504718305,
0.499999999999991),.UNSPECIFIED.);
#5026=B_SPLINE_CURVE_WITH_KNOTS('',3,(#50049,#50050,#50051,#50052,#50053,
#50054,#50055,#50056,#50057,#50058,#50059,#50060,#50061,#50062,#50063,#50064,
#50065,#50066,#50067,#50068,#50069,#50070,#50071,#50072,#50073,#50074,#50075,
#50076,#50077,#50078,#50079,#50080,#50081,#50082,#50083,#50084,#50085,#50086,
#50087,#50088,#50089,#50090,#50091,#50092,#50093,#50094,#50095,#50096,#50097,
#50098,#50099,#50100,#50101,#50102,#50103,#50104,#50105,#50106),
 .UNSPECIFIED.,.F.,.F.,(4,3,3,3,3,3,3,3,3,3,3,3,3,3,3,3,3,3,3,4),(0.500000000000019,
0.540231440448066,0.575907930767511,0.600002183613622,0.616907828401554,
0.665544743767909,0.699999206805255,0.70735165079692,0.741976468153589,
0.775467219070365,0.80000021892826,0.806644744626165,0.841768598837838,
0.881832664913355,0.899996946356758,0.91395088331431,0.943105681994049,
0.971552840997024,0.997194386347225,1.),.UNSPECIFIED.);
#5027=B_SPLINE_CURVE_WITH_KNOTS('',3,(#50107,#50108,#50109,#50110,#50111,
#50112,#50113,#50114,#50115,#50116,#50117,#50118,#50119,#50120,#50121,#50122,
#50123,#50124,#50125,#50126,#50127,#50128,#50129,#50130,#50131,#50132,#50133,
#50134,#50135,#50136,#50137,#50138,#50139,#50140,#50141,#50142,#50143),
 .UNSPECIFIED.,.F.,.F.,(4,3,3,3,3,3,3,3,3,3,3,3,4),(0.,0.0368913268729886,
0.0761980387358141,0.119167016453813,0.169092204068258,0.218863755763014,
0.249960752574092,0.26323271960345,0.303098623172428,0.345222468302414,
0.395387158865005,0.449030523612321,0.500000000000019),.UNSPECIFIED.);
#5028=B_SPLINE_CURVE_WITH_KNOTS('',3,(#50195,#50196,#50197,#50198,#50199,
#50200,#50201,#50202,#50203,#50204,#50205,#50206,#50207,#50208,#50209,#50210,
#50211,#50212,#50213,#50214,#50215,#50216,#50217,#50218,#50219,#50220,#50221,
#50222,#50223,#50224,#50225,#50226,#50227,#50228,#50229,#50230,#50231,#50232,
#50233,#50234,#50235,#50236,#50237,#50238,#50239,#50240,#50241,#50242,#50243,
#50244,#50245,#50246,#50247,#50248,#50249,#50250,#50251,#50252,#50253,#50254,
#50255,#50256,#50257,#50258,#50259,#50260,#50261,#50262,#50263,#50264),
 .UNSPECIFIED.,.F.,.F.,(4,3,3,3,3,3,3,3,3,3,3,3,3,3,3,3,3,3,3,3,3,3,3,4),
(0.,0.0446369763574855,0.090802179911426,0.139254690882773,0.188484487949707,
0.237207815420471,0.25,0.28524898499087,0.341722309065238,0.398480525092297,
0.454114171059897,0.5,0.542736255888729,0.571557373856725,0.616168030392544,
0.659259196945129,0.702346409349482,0.744563453286854,0.75,0.804271602392701,
0.858169089622893,0.912097045603693,0.965694923812609,0.999999982480877),
 .UNSPECIFIED.);
#5029=B_SPLINE_CURVE_WITH_KNOTS('',3,(#50272,#50273,#50274,#50275,#50276,
#50277,#50278,#50279,#50280,#50281,#50282,#50283,#50284,#50285,#50286,#50287,
#50288,#50289,#50290,#50291,#50292,#50293,#50294,#50295,#50296,#50297,#50298,
#50299,#50300,#50301,#50302,#50303,#50304,#50305,#50306,#50307,#50308,#50309,
#50310,#50311,#50312,#50313,#50314,#50315,#50316,#50317,#50318,#50319,#50320,
#50321,#50322,#50323,#50324,#50325,#50326,#50327,#50328,#50329,#50330,#50331,
#50332,#50333,#50334,#50335,#50336,#50337,#50338,#50339,#50340,#50341),
 .UNSPECIFIED.,.F.,.F.,(4,3,3,3,3,3,3,3,3,3,3,3,3,3,3,3,3,3,3,3,3,3,3,4),
(0.,0.044644070532454,0.0908165787954916,0.139276409436445,0.188513390384821,
0.237243487669789,0.25,0.285248948511556,0.34171839316597,0.398472255210166,
0.454101275515202,0.5,0.54273606625258,0.571557528928657,0.616168146696493,
0.659259282905882,0.702346750378726,0.744564570908872,0.75,0.80428215673747,
0.858168785629802,0.912106524019126,0.96571781388637,0.99999998249142),
 .UNSPECIFIED.);
#5030=B_SPLINE_CURVE_WITH_KNOTS('',3,(#50355,#50356,#50357,#50358,#50359,
#50360,#50361,#50362,#50363,#50364,#50365,#50366,#50367,#50368,#50369,#50370,
#50371,#50372,#50373,#50374,#50375,#50376,#50377,#50378,#50379,#50380,#50381,
#50382,#50383,#50384,#50385,#50386,#50387,#50388,#50389,#50390,#50391,#50392,
#50393,#50394,#50395,#50396,#50397,#50398,#50399,#50400,#50401,#50402,#50403,
#50404,#50405,#50406,#50407,#50408,#50409,#50410,#50411,#50412),
 .UNSPECIFIED.,.F.,.F.,(4,3,3,3,3,3,3,3,3,3,3,3,3,3,3,3,3,3,3,4),(2.55963732769178E-8,
0.039601277482206,0.0808613922049659,0.124983493652504,0.170783546714844,
0.219333525937617,0.25,0.292342993185707,0.337948089999992,0.388683903191295,
0.444341951595647,0.496601614221267,0.5,0.587403927601075,0.668574493704785,
0.746440930603253,0.822038320713639,0.896994441905788,0.971934120268263,
0.999999975243624),.UNSPECIFIED.);
#5031=B_SPLINE_CURVE_WITH_KNOTS('',3,(#50417,#50418,#50419,#50420,#50421,
#50422),.UNSPECIFIED.,.F.,.F.,(4,1,1,4),(0.,0.285714285714286,0.571428571428571,
1.),.UNSPECIFIED.);
#5032=B_SPLINE_CURVE_WITH_KNOTS('',3,(#50427,#50428,#50429,#50430,#50431,
#50432,#50433,#50434,#50435,#50436,#50437,#50438,#50439,#50440,#50441,#50442,
#50443,#50444,#50445,#50446,#50447,#50448,#50449,#50450,#50451,#50452,#50453,
#50454,#50455,#50456,#50457,#50458,#50459,#50460,#50461,#50462,#50463,#50464,
#50465,#50466,#50467,#50468,#50469,#50470,#50471,#50472,#50473,#50474,#50475,
#50476,#50477,#50478,#50479,#50480,#50481,#50482,#50483,#50484,#50485,#50486,
#50487,#50488,#50489,#50490,#50491,#50492,#50493,#50494,#50495,#50496,#50497,
#50498,#50499,#50500,#50501,#50502,#50503,#50504,#50505,#50506,#50507,#50508,
#50509,#50510,#50511,#50512,#50513,#50514,#50515,#50516,#50517,#50518,#50519,
#50520,#50521,#50522,#50523,#50524,#50525,#50526,#50527,#50528,#50529,#50530,
#50531,#50532,#50533,#50534,#50535,#50536,#50537,#50538,#50539,#50540,#50541,
#50542,#50543,#50544),.UNSPECIFIED.,.F.,.F.,(4,3,3,3,3,3,3,3,3,3,3,3,3,
3,3,3,3,3,3,3,3,3,3,3,3,3,3,3,3,3,3,3,3,3,3,3,3,3,3,4),(0.,0.0595889836891114,
0.118436014701287,0.176766891028515,0.235097767355742,0.25,0.287089471345965,
0.323235194452507,0.357204333640997,0.375,0.396300051326644,0.417599515144364,
0.434405441692534,0.4375,0.460874005610384,0.485799495593153,0.5,0.52147686984107,
0.542082418035134,0.5625,0.580660325596426,0.598553619500336,0.61667375210227,
0.625,0.65625,0.6875,0.70100598134032,0.721711226370783,0.742336456680255,
0.75,0.775758604900812,0.800550518421937,0.825164777501886,0.847759570365053,
0.873080918630255,0.875,0.907782744540955,0.941986052159812,0.978002622930277,
0.999997842125553),.UNSPECIFIED.);
#5033=B_SPLINE_CURVE_WITH_KNOTS('',3,(#50548,#50549,#50550,#50551,#50552,
#50553,#50554,#50555,#50556,#50557,#50558,#50559,#50560,#50561,#50562,#50563,
#50564,#50565,#50566,#50567,#50568,#50569,#50570,#50571,#50572,#50573,#50574,
#50575,#50576,#50577,#50578,#50579,#50580,#50581,#50582,#50583,#50584,#50585,
#50586,#50587,#50588,#50589,#50590,#50591,#50592,#50593,#50594,#50595,#50596,
#50597,#50598,#50599,#50600,#50601,#50602,#50603,#50604,#50605,#50606,#50607,
#50608,#50609,#50610,#50611),.UNSPECIFIED.,.F.,.F.,(4,3,3,3,3,3,3,3,3,3,
3,3,3,3,3,3,3,3,3,3,3,4),(2.92287027137735E-7,0.0675043362161016,0.138731296558956,
0.212950068797608,0.288413285268331,0.36254418296995,0.431943870147301,
0.5,0.541892063580136,0.584690486875126,0.611729956780478,0.625,0.662490551465427,
0.700419325192422,0.735059837895014,0.75,0.798979893519436,0.845975409923987,
0.889798287714042,0.932333184598592,0.973653044743729,1.),.UNSPECIFIED.);
#5034=B_SPLINE_CURVE_WITH_KNOTS('',3,(#50625,#50626,#50627,#50628),
 .UNSPECIFIED.,.F.,.F.,(4,4),(0.,1.),.UNSPECIFIED.);
#5035=B_SPLINE_CURVE_WITH_KNOTS('',3,(#50631,#50632,#50633,#50634,#50635,
#50636,#50637,#50638,#50639,#50640,#50641,#50642,#50643,#50644,#50645,#50646,
#50647,#50648,#50649,#50650,#50651,#50652,#50653,#50654,#50655,#50656,#50657,
#50658,#50659,#50660,#50661,#50662,#50663,#50664,#50665,#50666,#50667,#50668,
#50669,#50670,#50671,#50672,#50673,#50674,#50675,#50676,#50677,#50678,#50679,
#50680,#50681,#50682,#50683,#50684,#50685,#50686,#50687,#50688),
 .UNSPECIFIED.,.F.,.F.,(4,3,3,3,3,3,3,3,3,3,3,3,3,3,3,3,3,3,3,4),(2.56895887782292E-8,
0.0396023005128118,0.0808634736748191,0.124986656651484,0.170787829050143,
0.219338915095998,0.25,0.292343667012026,0.337949371501718,0.38868552618307,
0.444342763091535,0.496602762355879,0.5,0.587403873355014,0.668575347667122,
0.746443093296006,0.822042074189787,0.896999877733947,0.971941324544866,
0.999999975243239),.UNSPECIFIED.);
#5036=B_SPLINE_CURVE_WITH_KNOTS('',3,(#50691,#50692,#50693,#50694,#50695,
#50696,#50697,#50698,#50699,#50700,#50701,#50702,#50703,#50704,#50705,#50706,
#50707,#50708,#50709,#50710,#50711,#50712,#50713,#50714,#50715,#50716,#50717,
#50718,#50719,#50720,#50721,#50722,#50723,#50724,#50725,#50726,#50727,#50728,
#50729,#50730,#50731,#50732,#50733,#50734,#50735,#50736,#50737,#50738,#50739,
#50740,#50741,#50742,#50743,#50744,#50745,#50746,#50747,#50748,#50749,#50750,
#50751,#50752,#50753,#50754,#50755,#50756,#50757,#50758,#50759,#50760,#50761,
#50762,#50763,#50764,#50765,#50766,#50767,#50768,#50769),.UNSPECIFIED.,
 .F.,.F.,(4,3,3,3,3,3,3,3,3,3,3,3,3,3,3,3,3,3,3,3,3,3,3,3,3,3,4),(1.19090956238945E-9,
0.0425871570806528,0.0833780212093885,0.122793780530861,0.161575067058915,
0.199580617293668,0.2157740094303,0.25,0.295683442902044,0.341274257491491,
0.385672604620314,0.430070951749136,0.472477642230698,0.5,0.539587536781208,
0.579168185585835,0.618116521418453,0.656402345765048,0.694688170111643,
0.734399986172543,0.75,0.793324671277215,0.839025030562848,0.888482207254731,
0.940018786519583,0.993396104556957,1.),.UNSPECIFIED.);
#5037=B_SPLINE_CURVE_WITH_KNOTS('',3,(#50772,#50773,#50774,#50775,#50776,
#50777,#50778,#50779,#50780,#50781,#50782,#50783,#50784,#50785,#50786,#50787,
#50788,#50789,#50790,#50791,#50792,#50793,#50794,#50795,#50796,#50797,#50798,
#50799,#50800,#50801,#50802,#50803,#50804,#50805,#50806,#50807,#50808,#50809,
#50810,#50811,#50812,#50813,#50814,#50815,#50816,#50817,#50818,#50819,#50820,
#50821,#50822,#50823,#50824,#50825,#50826,#50827,#50828,#50829,#50830,#50831,
#50832,#50833,#50834,#50835),.UNSPECIFIED.,.F.,.F.,(4,3,3,3,3,3,3,3,3,3,
3,3,3,3,3,3,3,3,3,3,3,4),(2.92289410778341E-7,0.0675050226327644,0.138732620810279,
0.212951974581157,0.288415750434391,0.362547250589367,0.431947708101239,
0.5,0.541892799595039,0.584691836772847,0.611728569767613,0.625,0.662491023107251,
0.700420167581106,0.73506120450271,0.75,0.798980688082271,0.845976982652516,
0.889800924322391,0.932337011245061,0.973658275639638,1.),.UNSPECIFIED.);
#5038=B_SPLINE_CURVE_WITH_KNOTS('',3,(#50842,#50843,#50844,#50845,#50846,
#50847,#50848,#50849,#50850,#50851),.UNSPECIFIED.,.F.,.F.,(4,3,3,4),(0.,
0.428571428571436,0.714285714285726,1.),.UNSPECIFIED.);
#5039=B_SPLINE_CURVE_WITH_KNOTS('',3,(#50895,#50896,#50897,#50898,#50899,
#50900),.UNSPECIFIED.,.F.,.F.,(4,1,1,4),(0.,0.285714285714286,0.571428571428571,
1.),.UNSPECIFIED.);
#5040=B_SPLINE_CURVE_WITH_KNOTS('',3,(#50946,#50947,#50948,#50949,#50950,
#50951,#50952,#50953,#50954,#50955),.UNSPECIFIED.,.F.,.F.,(4,3,3,4),(-0.425951501053358,
-0.425830064061399,-0.285714285714286,0.),.UNSPECIFIED.);
#5041=B_SPLINE_CURVE_WITH_KNOTS('',3,(#50956,#50957,#50958,#50959,#50960,
#50961,#50962,#50963,#50964,#50965,#50966,#50967,#50968),.UNSPECIFIED.,
 .F.,.F.,(4,3,3,3,4),(-1.,-0.785714285714286,-0.571428571428571,-0.490858603324517,
-0.490722330212224),.UNSPECIFIED.);
#5042=B_SPLINE_CURVE_WITH_KNOTS('',3,(#51019,#51020,#51021,#51022,#51023,
#51024,#51025,#51026,#51027,#51028),.UNSPECIFIED.,.F.,.F.,(4,3,3,4),(0.,
0.428571428571429,0.714285714285714,1.),.UNSPECIFIED.);
#5043=B_SPLINE_CURVE_WITH_KNOTS('',3,(#51074,#51075,#51076,#51077),
 .UNSPECIFIED.,.F.,.F.,(4,4),(0.,1.),.UNSPECIFIED.);
#5044=B_SPLINE_CURVE_WITH_KNOTS('',3,(#51131,#51132,#51133,#51134,#51135,
#51136),.UNSPECIFIED.,.F.,.F.,(4,1,1,4),(-0.509141408999513,-0.285714285714286,
-0.142857142857143,-2.47713003781968E-8),.UNSPECIFIED.);
#5045=B_SPLINE_CURVE_WITH_KNOTS('',3,(#51137,#51138,#51139,#51140,#51141),
 .UNSPECIFIED.,.F.,.F.,(4,1,4),(-1.,-0.785714285714286,-0.574076436977118),
 .UNSPECIFIED.);
#5046=B_SPLINE_CURVE_WITH_KNOTS('',3,(#51187,#51188,#51189,#51190,#51191,
#51192,#51193,#51194,#51195,#51196,#51197,#51198,#51199,#51200,#51201,#51202,
#51203,#51204,#51205,#51206,#51207,#51208,#51209,#51210,#51211,#51212,#51213,
#51214,#51215,#51216,#51217,#51218,#51219,#51220,#51221,#51222,#51223,#51224,
#51225,#51226,#51227,#51228,#51229,#51230,#51231,#51232),.UNSPECIFIED.,
 .F.,.F.,(4,3,3,3,3,3,3,3,3,3,3,3,3,3,3,4),(0.499999999999972,0.5403782450957,
0.585951807775431,0.623241278452588,0.674044368973994,0.714788822852245,
0.750440219995714,0.781861901732998,0.811713630101746,0.845989725986227,
0.874998830598928,0.887428293409457,0.919050183390377,0.947591071880993,
0.973795535940496,1.),.UNSPECIFIED.);
#5047=B_SPLINE_CURVE_WITH_KNOTS('',3,(#51234,#51235,#51236,#51237,#51238,
#51239,#51240,#51241,#51242,#51243,#51244,#51245,#51246,#51247,#51248,#51249,
#51250,#51251,#51252,#51253,#51254,#51255,#51256,#51257,#51258,#51259,#51260,
#51261,#51262,#51263,#51264,#51265,#51266,#51267,#51268,#51269,#51270,#51271,
#51272,#51273,#51274,#51275,#51276),.UNSPECIFIED.,.F.,.F.,(4,3,3,3,3,3,
3,3,3,3,3,3,3,3,4),(0.,0.0344376547822608,0.0710064408660487,0.110780989063922,
0.156733973707366,0.204256457418479,0.2086001032101,0.250001795179305,0.250374862819191,
0.291570761514559,0.330497562071583,0.373229759451943,0.427838022467872,
0.48135638658508,0.499999999999972),.UNSPECIFIED.);
#5048=B_SPLINE_CURVE_WITH_KNOTS('',3,(#51284,#51285,#51286,#51287,#51288,
#51289,#51290,#51291,#51292,#51293,#51294,#51295,#51296,#51297,#51298,#51299,
#51300,#51301,#51302,#51303,#51304,#51305,#51306,#51307,#51308,#51309,#51310,
#51311,#51312,#51313,#51314,#51315,#51316,#51317,#51318,#51319,#51320,#51321,
#51322,#51323,#51324,#51325,#51326,#51327,#51328,#51329,#51330,#51331,#51332,
#51333,#51334,#51335,#51336,#51337,#51338),.UNSPECIFIED.,.F.,.F.,(4,3,3,
3,3,3,3,3,3,3,3,3,3,3,3,3,3,3,4),(0.499999999999989,0.537239517842165,0.571267419999112,
0.600000234376812,0.604177952680552,0.636932590682631,0.675816582577889,
0.699998677100924,0.719212265106525,0.754310731968209,0.785903153675186,
0.799998093316485,0.822164336741189,0.859248787553033,0.899999668106953,
0.909496384818895,0.945302800874128,0.976034264544234,1.),.UNSPECIFIED.);
#5049=B_SPLINE_CURVE_WITH_KNOTS('',3,(#51340,#51341,#51342,#51343,#51344,
#51345,#51346,#51347,#51348,#51349,#51350,#51351,#51352,#51353,#51354,#51355,
#51356,#51357,#51358,#51359,#51360,#51361,#51362,#51363,#51364,#51365,#51366,
#51367,#51368,#51369,#51370,#51371,#51372,#51373,#51374,#51375,#51376,#51377,
#51378,#51379,#51380,#51381,#51382,#51383,#51384,#51385,#51386,#51387,#51388),
 .UNSPECIFIED.,.F.,.F.,(4,3,3,3,3,3,3,3,3,3,3,3,3,3,3,3,4),(0.,0.0277115508590115,
0.0575132928735309,0.0892928307200085,0.124191418268552,0.1628774912595,
0.207314051362314,0.243899794942023,0.249999245232617,0.276595251172008,
0.321635882291761,0.356306315289442,0.394264716089401,0.442266582712132,
0.491729649381475,0.494822546464231,0.499999999999989),.UNSPECIFIED.);
#5050=B_SPLINE_CURVE_WITH_KNOTS('',3,(#51392,#51393,#51394,#51395,#51396,
#51397,#51398,#51399,#51400,#51401,#51402,#51403,#51404,#51405,#51406,#51407,
#51408,#51409,#51410,#51411,#51412,#51413,#51414,#51415,#51416,#51417,#51418,
#51419,#51420,#51421,#51422,#51423,#51424,#51425,#51426,#51427,#51428,#51429,
#51430,#51431,#51432,#51433,#51434,#51435,#51436,#51437,#51438,#51439,#51440,
#51441,#51442,#51443,#51444,#51445,#51446),.UNSPECIFIED.,.F.,.F.,(4,3,3,
3,3,3,3,3,3,3,3,3,3,3,3,3,3,3,4),(0.499999999999965,0.538228510937474,0.572618112375706,
0.611136564241881,0.624999594168162,0.662528537230222,0.701711619791533,
0.738471222455364,0.750000384378908,0.76942474051655,0.799021130342905,
0.832591829631602,0.874999988961632,0.876270455868037,0.908246383615103,
0.937022765207446,0.963921502904865,0.989016335030499,1.),.UNSPECIFIED.);
#5051=B_SPLINE_CURVE_WITH_KNOTS('',3,(#51448,#51449,#51450,#51451,#51452,
#51453,#51454,#51455,#51456,#51457,#51458,#51459,#51460,#51461,#51462,#51463,
#51464,#51465,#51466,#51467,#51468,#51469,#51470,#51471,#51472,#51473,#51474,
#51475,#51476,#51477,#51478,#51479,#51480,#51481,#51482,#51483,#51484,#51485,
#51486,#51487,#51488,#51489,#51490),.UNSPECIFIED.,.F.,.F.,(4,3,3,3,3,3,
3,3,3,3,3,3,3,3,4),(0.,0.0353318566379397,0.073019139460893,0.11435190751649,
0.163216552095743,0.211443416642077,0.250001933206527,0.254119944601991,
0.295020596415884,0.334732069954729,0.380153205614627,0.43579004441606,
0.440076602807296,0.48511187832812,0.499999999999965),.UNSPECIFIED.);
#5052=B_SPLINE_CURVE_WITH_KNOTS('',3,(#51498,#51499,#51500,#51501,#51502,
#51503,#51504,#51505,#51506,#51507,#51508,#51509,#51510,#51511,#51512,#51513,
#51514,#51515,#51516,#51517,#51518,#51519,#51520,#51521,#51522,#51523,#51524,
#51525,#51526,#51527,#51528,#51529,#51530,#51531,#51532,#51533,#51534,#51535,
#51536,#51537,#51538,#51539,#51540,#51541,#51542,#51543,#51544,#51545,#51546,
#51547,#51548,#51549),.UNSPECIFIED.,.F.,.F.,(4,3,3,3,3,3,3,3,3,3,3,3,3,
3,3,3,3,4),(0.5,0.538056732668817,0.572871871605289,0.61274072676651,0.625000514049097,
0.647999609499771,0.701674311627074,0.734101547697905,0.74999851061241,
0.767338854235667,0.7989737477466,0.832095090980142,0.873045873196936,0.875000014654198,
0.914441263997801,0.94811427583882,0.977602415902797,1.),.UNSPECIFIED.);
#5053=B_SPLINE_CURVE_WITH_KNOTS('',3,(#51551,#51552,#51553,#51554,#51555,
#51556,#51557,#51558,#51559,#51560,#51561,#51562,#51563,#51564,#51565,#51566,
#51567,#51568,#51569,#51570,#51571,#51572,#51573,#51574,#51575,#51576,#51577,
#51578,#51579,#51580,#51581,#51582,#51583,#51584,#51585,#51586,#51587,#51588,
#51589,#51590),.UNSPECIFIED.,.F.,.F.,(4,3,3,3,3,3,3,3,3,3,3,3,3,4),(0.,
0.0285696457641698,0.0593482879231537,0.0922695400866849,0.128658037532027,
0.173176197737367,0.215434756768754,0.249999943362022,0.284329878937403,
0.321489930755448,0.357347487858067,0.396974917385485,0.448567973580564,
0.5),.UNSPECIFIED.);
#5054=B_SPLINE_CURVE_WITH_KNOTS('',3,(#51598,#51599,#51600,#51601,#51602,
#51603,#51604,#51605,#51606,#51607,#51608,#51609,#51610,#51611,#51612,#51613),
 .UNSPECIFIED.,.F.,.F.,(4,3,3,3,3,4),(-0.00041681296832941,0.,0.00968244332514642,
0.0194501133270711,0.029215394506231,0.0389794169068087),.UNSPECIFIED.);
#5055=B_SPLINE_CURVE_WITH_KNOTS('',3,(#51615,#51616,#51617,#51618,#51619,
#51620,#51621,#51622,#51623,#51624,#51625,#51626,#51627,#51628,#51629,#51630),
 .UNSPECIFIED.,.F.,.F.,(4,3,3,3,3,4),(-0.0393958803013624,-0.0389790710315925,
-0.0292967136214389,-0.0195291302907795,-0.00976393576167903,0.),
 .UNSPECIFIED.);
#5056=B_SPLINE_CURVE_WITH_KNOTS('',3,(#51635,#51636,#51637,#51638,#51639,
#51640,#51641,#51642,#51643,#51644,#51645,#51646,#51647,#51648,#51649,#51650),
 .UNSPECIFIED.,.F.,.F.,(4,3,3,3,3,4),(-0.000416812968258738,0.,0.00968244332499932,
0.0194501133267216,0.0292153945056907,0.0389794169060713),.UNSPECIFIED.);
#5057=B_SPLINE_CURVE_WITH_KNOTS('',3,(#51652,#51653,#51654,#51655,#51656,
#51657,#51658,#51659,#51660,#51661,#51662,#51663,#51664,#51665,#51666,#51667),
 .UNSPECIFIED.,.F.,.F.,(4,3,3,3,3,4),(-0.0393958803013714,-0.0389790710316,
-0.0292967136214534,-0.0195291302907914,-0.00976393576168223,0.),
 .UNSPECIFIED.);
#5058=B_SPLINE_CURVE_WITH_KNOTS('',3,(#51678,#51679,#51680,#51681,#51682,
#51683,#51684,#51685,#51686,#51687,#51688,#51689,#51690,#51691,#51692,#51693,
#51694,#51695,#51696,#51697,#51698,#51699),.UNSPECIFIED.,.F.,.F.,(4,3,3,
3,3,3,3,4),(0.,0.189468421641569,0.378069597072363,0.428441481919749,0.495775083333872,
0.562774082978289,0.811488129248023,1.),.UNSPECIFIED.);
#5059=B_SPLINE_CURVE_WITH_KNOTS('',3,(#51701,#51702,#51703,#51704,#51705),
 .UNSPECIFIED.,.F.,.F.,(4,1,4),(0.,0.5,1.),.UNSPECIFIED.);
#5060=B_SPLINE_CURVE_WITH_KNOTS('',3,(#51782,#51783,#51784,#51785,#51786,
#51787,#51788,#51789,#51790,#51791,#51792,#51793,#51794,#51795,#51796,#51797,
#51798,#51799,#51800,#51801,#51802,#51803,#51804,#51805,#51806,#51807,#51808,
#51809,#51810,#51811,#51812,#51813,#51814,#51815,#51816,#51817,#51818,#51819,
#51820,#51821,#51822,#51823,#51824),.UNSPECIFIED.,.F.,.F.,(4,3,3,3,3,3,
3,3,3,3,3,3,3,3,4),(0.,0.107128035065502,0.195511997455671,0.25,0.344560139552401,
0.428959191724046,0.5,0.5624768171053,0.636694295577842,0.722327838418688,
0.75,0.83933847143881,0.919669235719405,0.983388659066091,1.),
 .UNSPECIFIED.);
#5061=B_SPLINE_CURVE_WITH_KNOTS('',3,(#51826,#51827,#51828,#51829,#51830,
#51831,#51832,#51833,#51834,#51835,#51836,#51837,#51838,#51839,#51840,#51841,
#51842,#51843,#51844,#51845,#51846,#51847,#51848,#51849,#51850,#51851,#51852,
#51853,#51854,#51855,#51856,#51857,#51858,#51859,#51860,#51861,#51862,#51863,
#51864,#51865),.UNSPECIFIED.,.F.,.F.,(4,3,3,3,3,3,3,3,3,3,3,3,3,4),(0.,
0.0344436708080953,0.070894346378463,0.110310221533884,0.155263491844355,
0.211076510644997,0.219982496614294,0.250009767710154,0.262924883304642,
0.302165493338007,0.34330849242466,0.388998630107654,0.442759260411548,
0.499999999903449),.UNSPECIFIED.);
#5062=B_SPLINE_CURVE_WITH_KNOTS('',3,(#51866,#51867,#51868,#51869,#51870,
#51871),.UNSPECIFIED.,.F.,.F.,(4,1,1,4),(0.,0.333333333333333,0.666666666666667,
1.),.UNSPECIFIED.);
#5063=B_SPLINE_CURVE_WITH_KNOTS('',3,(#51925,#51926,#51927,#51928,#51929,
#51930,#51931,#51932,#51933,#51934,#51935,#51936,#51937,#51938,#51939,#51940,
#51941,#51942,#51943,#51944,#51945,#51946,#51947,#51948,#51949,#51950,#51951,
#51952,#51953,#51954,#51955,#51956,#51957,#51958,#51959,#51960,#51961,#51962,
#51963,#51964,#51965,#51966,#51967),.UNSPECIFIED.,.F.,.F.,(4,3,3,3,3,3,
3,3,3,3,3,3,3,3,4),(2.33340412025145E-9,0.115803790929743,0.209941983630084,
0.25,0.350982247328866,0.440417306883358,0.5,0.565406530563082,0.644129028541753,
0.731224142601515,0.75,0.842795491057425,0.921397745528713,0.988525447361274,
1.),.UNSPECIFIED.);
#5064=B_SPLINE_CURVE_WITH_KNOTS('',3,(#51970,#51971,#51972,#51973,#51974,
#51975,#51976,#51977,#51978,#51979,#51980,#51981,#51982,#51983,#51984,#51985,
#51986,#51987,#51988,#51989,#51990,#51991,#51992,#51993,#51994,#51995,#51996,
#51997,#51998,#51999,#52000,#52001,#52002,#52003),.UNSPECIFIED.,.F.,.F.,
(4,3,3,3,3,3,3,3,3,3,3,4),(0.,0.0964661785846726,0.191225064981762,0.280945091477328,
0.333333333333333,0.490600402022423,0.503863535719134,0.650271020558489,
0.666666666666667,0.833333333333333,0.979141929155886,1.),.UNSPECIFIED.);
#5065=B_SPLINE_CURVE_WITH_KNOTS('',3,(#52063,#52064,#52065,#52066,#52067,
#52068,#52069,#52070),.UNSPECIFIED.,.F.,.F.,(4,1,1,1,1,4),(0.,0.2,0.4,0.6,
0.8,1.),.UNSPECIFIED.);
#5066=B_SPLINE_CURVE_WITH_KNOTS('',3,(#52073,#52074,#52075,#52076,#52077,
#52078),.UNSPECIFIED.,.F.,.F.,(4,1,1,4),(0.,0.333333333333333,0.666666666666667,
1.),.UNSPECIFIED.);
#5067=B_SPLINE_CURVE_WITH_KNOTS('',3,(#52130,#52131,#52132,#52133,#52134,
#52135,#52136,#52137,#52138,#52139,#52140,#52141,#52142,#52143,#52144,#52145,
#52146,#52147,#52148,#52149,#52150,#52151,#52152,#52153,#52154,#52155,#52156,
#52157,#52158,#52159,#52160,#52161,#52162,#52163,#52164,#52165,#52166,#52167,
#52168,#52169,#52170,#52171,#52172),.UNSPECIFIED.,.F.,.F.,(4,3,3,3,3,3,
3,3,3,3,3,3,3,3,4),(0.,0.116715647481204,0.212536735610903,0.261501761114869,
0.361912291895936,0.451607204604962,0.5,0.567222785064716,0.642357001378857,
0.734066502984126,0.75,0.83600884749545,0.918004423747725,0.98675193375338,
1.),.UNSPECIFIED.);
#5068=B_SPLINE_CURVE_WITH_KNOTS('',3,(#52174,#52175,#52176,#52177,#52178,
#52179,#52180,#52181,#52182,#52183,#52184,#52185,#52186,#52187,#52188,#52189,
#52190,#52191,#52192,#52193,#52194,#52195,#52196,#52197,#52198,#52199,#52200,
#52201,#52202,#52203,#52204,#52205,#52206,#52207),.UNSPECIFIED.,.F.,.F.,
(4,3,3,3,3,3,3,3,3,3,3,4),(0.,0.0387334753282426,0.0800363499791959,0.125325957687993,
0.179931720238906,0.234470673213712,0.25000648434335,0.281000260164704,
0.326986567487268,0.3746565634474,0.433655108085928,0.499999999999994),
 .UNSPECIFIED.);
#5069=B_SPLINE_CURVE_WITH_KNOTS('',3,(#52208,#52209,#52210,#52211,#52212,
#52213),.UNSPECIFIED.,.F.,.F.,(4,1,1,4),(0.,0.333333333333333,0.666666666666667,
1.),.UNSPECIFIED.);
#5070=B_SPLINE_CURVE_WITH_KNOTS('',3,(#52216,#52217,#52218,#52219,#52220,
#52221,#52222,#52223,#52224,#52225,#52226,#52227,#52228,#52229,#52230,#52231,
#52232,#52233,#52234,#52235,#52236,#52237),.UNSPECIFIED.,.F.,.F.,(4,3,3,
3,3,3,3,4),(0.,0.202336304876262,0.404132820409893,0.42854848607651,0.499153708634215,
0.563821433485953,0.785520136762554,1.),.UNSPECIFIED.);
#5071=B_SPLINE_CURVE_WITH_KNOTS('',3,(#52240,#52241,#52242,#52243,#52244),
 .UNSPECIFIED.,.F.,.F.,(4,1,4),(0.,0.5,1.),.UNSPECIFIED.);
#5072=B_SPLINE_CURVE_WITH_KNOTS('',3,(#52287,#52288,#52289,#52290,#52291,
#52292,#52293,#52294,#52295,#52296,#52297,#52298,#52299,#52300,#52301,#52302,
#52303,#52304,#52305,#52306,#52307,#52308,#52309,#52310,#52311,#52312,#52313,
#52314,#52315,#52316,#52317,#52318,#52319,#52320,#52321,#52322,#52323,#52324,
#52325,#52326,#52327,#52328,#52329),.UNSPECIFIED.,.F.,.F.,(4,3,3,3,3,3,
3,3,3,3,3,3,3,3,4),(0.,0.0682462010278539,0.136127608156348,0.204182525665324,
0.27272792227297,0.341192320313821,0.408873466123754,0.430984540817065,
0.5,0.597682157945903,0.700189063988443,0.712681083581941,0.816499313531023,
0.919753809358473,0.999999980247053),.UNSPECIFIED.);
#5073=B_SPLINE_CURVE_WITH_KNOTS('',3,(#52332,#52333,#52334,#52335,#52336),
 .UNSPECIFIED.,.F.,.F.,(4,1,4),(0.,0.5,1.),.UNSPECIFIED.);
#5074=B_SPLINE_CURVE_WITH_KNOTS('',3,(#52337,#52338,#52339,#52340,#52341,
#52342,#52343,#52344,#52345,#52346,#52347,#52348,#52349,#52350,#52351,#52352,
#52353,#52354,#52355,#52356,#52357,#52358,#52359,#52360,#52361,#52362,#52363,
#52364,#52365,#52366,#52367),.UNSPECIFIED.,.F.,.F.,(4,3,3,3,3,3,3,3,3,3,
4),(0.,0.155294479248391,0.318276017376503,0.479935960810148,0.5,0.572261198201784,
0.694089201868058,0.71483907601576,0.841207475084634,0.963627533881617,
1.),.UNSPECIFIED.);
#5075=B_SPLINE_CURVE_WITH_KNOTS('',3,(#52371,#52372,#52373,#52374,#52375,
#52376,#52377,#52378,#52379,#52380,#52381,#52382,#52383,#52384,#52385,#52386,
#52387,#52388,#52389,#52390,#52391,#52392,#52393,#52394,#52395,#52396,#52397,
#52398,#52399,#52400,#52401),.UNSPECIFIED.,.F.,.F.,(4,3,3,3,3,3,3,3,3,3,
4),(0.,0.124235457243933,0.252440027326087,0.285058001018411,0.408046893853369,
0.427641585443094,0.5,0.661429165093233,0.830714582546616,0.981438857032561,
1.),.UNSPECIFIED.);
#5076=B_SPLINE_CURVE_WITH_KNOTS('',3,(#52402,#52403,#52404,#52405,#52406),
 .UNSPECIFIED.,.F.,.F.,(4,1,4),(0.,0.5,1.),.UNSPECIFIED.);
#5077=B_SPLINE_CURVE_WITH_KNOTS('',3,(#52447,#52448,#52449,#52450,#52451),
 .UNSPECIFIED.,.F.,.F.,(4,1,4),(0.,0.5,1.),.UNSPECIFIED.);
#5078=B_SPLINE_CURVE_WITH_KNOTS('',3,(#52453,#52454,#52455,#52456,#52457),
 .UNSPECIFIED.,.F.,.F.,(4,1,4),(0.,0.5,1.),.UNSPECIFIED.);
#5079=B_SPLINE_CURVE_WITH_KNOTS('',3,(#52488,#52489,#52490,#52491,#52492,
#52493,#52494,#52495,#52496,#52497,#52498,#52499,#52500,#52501),
 .UNSPECIFIED.,.F.,.F.,(4,2,2,2,2,2,4),(-0.15765442392996,-0.133416238373394,
-0.109486505734532,-0.0688812551596439,-0.0329927305075795,0.,0.000445954419978897),
 .UNSPECIFIED.);
#5080=B_SPLINE_CURVE_WITH_KNOTS('',3,(#52532,#52533,#52534,#52535,#52536,
#52537,#52538,#52539,#52540,#52541,#52542,#52543,#52544,#52545,#52546,#52547),
 .UNSPECIFIED.,.F.,.F.,(4,3,3,3,3,4),(0.,0.381321219962227,0.5,0.571431953425298,
0.928702985903434,1.),.UNSPECIFIED.);
#5081=B_SPLINE_CURVE_WITH_KNOTS('',3,(#52571,#52572,#52573,#52574,#52575,
#52576,#52577,#52578,#52579,#52580,#52581,#52582,#52583,#52584,#52585,#52586,
#52587,#52588,#52589,#52590,#52591,#52592,#52593,#52594,#52595,#52596,#52597,
#52598),.UNSPECIFIED.,.F.,.F.,(4,3,3,3,3,3,3,3,3,4),(4.24527464865991E-11,
0.1189009497524,0.246900789514418,0.376789731558218,0.501443090711465,0.577168509548402,
0.69959639679038,0.81606732665387,0.92423359701787,1.),.UNSPECIFIED.);
#5082=B_SPLINE_CURVE_WITH_KNOTS('',3,(#52636,#52637,#52638,#52639,#52640,
#52641,#52642,#52643,#52644,#52645,#52646,#52647,#52648,#52649),
 .UNSPECIFIED.,.F.,.F.,(4,2,2,2,2,2,4),(-0.140085150463179,-0.139810348902237,
-0.119507431734161,-0.094348291805021,-0.0568526226902422,-0.0286292357667071,
0.),.UNSPECIFIED.);
#5083=B_SPLINE_CURVE_WITH_KNOTS('',3,(#52650,#52651,#52652,#52653,#52654),
 .UNSPECIFIED.,.F.,.F.,(4,1,4),(0.,0.5,1.),.UNSPECIFIED.);
#5084=B_SPLINE_CURVE_WITH_KNOTS('',3,(#52656,#52657,#52658,#52659,#52660),
 .UNSPECIFIED.,.F.,.F.,(4,1,4),(0.,0.5,1.),.UNSPECIFIED.);
#5085=B_SPLINE_CURVE_WITH_KNOTS('',3,(#52701,#52702,#52703,#52704,#52705),
 .UNSPECIFIED.,.F.,.F.,(4,1,4),(0.,0.5,1.),.UNSPECIFIED.);
#5086=B_SPLINE_CURVE_WITH_KNOTS('',3,(#52706,#52707,#52708,#52709,#52710,
#52711,#52712,#52713,#52714,#52715,#52716,#52717,#52718,#52719,#52720,#52721,
#52722,#52723,#52724,#52725,#52726,#52727,#52728,#52729,#52730,#52731,#52732,
#52733,#52734,#52735,#52736,#52737,#52738,#52739,#52740,#52741,#52742),
 .UNSPECIFIED.,.F.,.F.,(4,3,3,3,3,3,3,3,3,3,3,3,4),(0.,0.113431059068715,
0.22816208054616,0.338875815478627,0.428133564159562,0.5,0.580475999534957,
0.662224794711204,0.746668596033403,0.824796827924977,0.900438953458953,
0.972407611093037,1.),.UNSPECIFIED.);
#5087=B_SPLINE_CURVE_WITH_KNOTS('',3,(#52745,#52746,#52747,#52748,#52749,
#52750,#52751,#52752,#52753,#52754,#52755,#52756,#52757,#52758,#52759,#52760,
#52761,#52762,#52763,#52764,#52765,#52766,#52767,#52768,#52769,#52770,#52771,
#52772,#52773,#52774,#52775,#52776,#52777,#52778,#52779,#52780,#52781,#52782,
#52783,#52784,#52785,#52786,#52787,#52788,#52789,#52790,#52791,#52792,#52793,
#52794,#52795,#52796,#52797,#52798,#52799,#52800,#52801,#52802,#52803,#52804,
#52805,#52806,#52807,#52808,#52809,#52810,#52811,#52812,#52813,#52814,#52815,
#52816,#52817,#52818,#52819,#52820,#52821,#52822,#52823),.UNSPECIFIED.,
 .F.,.F.,(4,3,3,3,3,3,3,3,3,3,3,3,3,3,3,3,3,3,3,3,3,3,3,3,3,3,4),(0.,0.0458945889725223,
0.0935220826588219,0.143903436882482,0.197307667091271,0.25,0.29011944156023,
0.332559720780115,0.375,0.403994633671592,0.406483473491348,0.436087609153511,
0.465297433999955,0.493032815945925,0.5,0.53125,0.56034076434627,0.588979470387318,
0.617554243973039,0.625,0.666393291941384,0.707786583882768,0.744313260897422,
0.783668187799039,0.855730716871658,0.927865358435829,1.),.UNSPECIFIED.);
#5088=B_SPLINE_CURVE_WITH_KNOTS('',3,(#52855,#52856,#52857,#52858,#52859,
#52860,#52861,#52862,#52863,#52864,#52865,#52866,#52867,#52868,#52869,#52870,
#52871,#52872,#52873,#52874,#52875,#52876,#52877,#52878,#52879,#52880,#52881,
#52882,#52883,#52884,#52885,#52886,#52887,#52888,#52889,#52890,#52891,#52892,
#52893,#52894,#52895,#52896,#52897,#52898,#52899,#52900,#52901,#52902,#52903,
#52904,#52905,#52906,#52907,#52908,#52909,#52910,#52911,#52912,#52913,#52914,
#52915,#52916,#52917,#52918,#52919,#52920,#52921,#52922,#52923,#52924,#52925,
#52926,#52927,#52928,#52929,#52930,#52931,#52932,#52933,#52934,#52935,#52936,
#52937,#52938,#52939),.UNSPECIFIED.,.F.,.F.,(4,3,3,3,3,3,3,3,3,3,3,3,3,
3,3,3,3,3,3,3,3,3,3,3,3,3,3,3,4),(0.,0.068117983718431,0.136974040043217,
0.206467620962036,0.25,0.290794736680267,0.293223348721941,0.334111674360971,
0.375,0.403211930211446,0.431514267214059,0.460255878513281,0.490570971875819,
0.5,0.527829615054702,0.556706760629913,0.586178739328368,0.593540614809669,
0.622377920204537,0.625,0.66822963680017,0.709700932200149,0.745988315675131,
0.768798459928386,0.822430078184561,0.872763771196506,0.921382857264756,
0.967531598381169,1.),.UNSPECIFIED.);
#5089=B_SPLINE_CURVE_WITH_KNOTS('',3,(#52940,#52941,#52942,#52943,#52944,
#52945,#52946,#52947,#52948,#52949,#52950,#52951,#52952,#52953,#52954,#52955),
 .UNSPECIFIED.,.F.,.F.,(4,3,3,3,3,4),(0.,0.363729405472017,0.5,0.571432117203188,
0.94996798013343,1.),.UNSPECIFIED.);
#5090=B_SPLINE_CURVE_WITH_KNOTS('',3,(#52991,#52992,#52993,#52994,#52995),
 .UNSPECIFIED.,.F.,.F.,(4,1,4),(0.,0.5,1.),.UNSPECIFIED.);
#5091=B_SPLINE_CURVE_WITH_KNOTS('',3,(#53112,#53113,#53114,#53115,#53116,
#53117,#53118,#53119,#53120,#53121,#53122,#53123,#53124,#53125,#53126,#53127,
#53128,#53129,#53130,#53131,#53132,#53133,#53134,#53135,#53136,#53137,#53138,
#53139,#53140,#53141,#53142,#53143,#53144,#53145,#53146,#53147,#53148,#53149,
#53150,#53151,#53152,#53153,#53154,#53155,#53156,#53157),.UNSPECIFIED.,
 .F.,.F.,(4,3,3,3,3,3,3,3,3,3,3,3,3,3,3,4),(0.500000000000007,0.54796148987423,
0.590161816450942,0.625001073774019,0.641391589394574,0.685044958162396,
0.736066428556462,0.749999347797475,0.774100642568752,0.809885260805025,
0.847030058971721,0.874997170964502,0.900125302740764,0.939905998953861,
0.972887785392512,1.),.UNSPECIFIED.);
#5092=B_SPLINE_CURVE_WITH_KNOTS('',3,(#53160,#53161,#53162,#53163,#53164,
#53165,#53166,#53167,#53168,#53169,#53170,#53171,#53172,#53173,#53174,#53175,
#53176,#53177,#53178,#53179,#53180,#53181,#53182,#53183,#53184,#53185,#53186,
#53187,#53188,#53189,#53190,#53191,#53192,#53193,#53194,#53195,#53196,#53197,
#53198,#53199,#53200,#53201,#53202),.UNSPECIFIED.,.F.,.F.,(4,3,3,3,3,3,
3,3,3,3,3,3,3,3,4),(0.499999999999994,0.548529595316043,0.598497487170508,
0.62500006953978,0.640986841575073,0.702035213259618,0.741943579308169,
0.779003961256808,0.814913916474315,0.853782317599129,0.874998324171414,
0.899329636432222,0.934236586705994,0.967118293352997,1.),.UNSPECIFIED.);
#5093=B_SPLINE_CURVE_WITH_KNOTS('',3,(#53206,#53207,#53208,#53209,#53210),
 .UNSPECIFIED.,.F.,.F.,(4,1,4),(0.,0.5,0.999999992924996),.UNSPECIFIED.);
#5094=B_SPLINE_CURVE_WITH_KNOTS('',3,(#53215,#53216,#53217,#53218,#53219,
#53220,#53221,#53222,#53223,#53224,#53225,#53226,#53227,#53228,#53229,#53230,
#53231,#53232,#53233,#53234,#53235,#53236,#53237,#53238,#53239,#53240,#53241,
#53242,#53243,#53244,#53245,#53246,#53247,#53248,#53249,#53250,#53251,#53252,
#53253,#53254,#53255,#53256,#53257,#53258,#53259,#53260,#53261,#53262,#53263,
#53264,#53265,#53266,#53267,#53268,#53269,#53270,#53271,#53272,#53273,#53274,
#53275,#53276,#53277,#53278,#53279,#53280,#53281,#53282,#53283,#53284),
 .UNSPECIFIED.,.F.,.F.,(4,3,3,3,3,3,3,3,3,3,3,3,3,3,3,3,3,3,3,3,3,3,3,4),
(0.5,0.545845364839975,0.584057241780114,0.599999835004343,0.615703059437403,
0.650069102208284,0.685700262250442,0.700000441914483,0.734487856764718,
0.769274955101693,0.800000000315386,0.800287839858848,0.830450214031076,
0.85370099392142,0.878780333108771,0.899759372194989,0.900000000871472,
0.917708854010199,0.933539271675916,0.952451383712606,0.969980264976767,
0.984990132488383,0.997907023213729,1.),.UNSPECIFIED.);
#5095=B_SPLINE_CURVE_WITH_KNOTS('',3,(#53286,#53287,#53288,#53289,#53290,
#53291,#53292,#53293,#53294,#53295,#53296,#53297,#53298,#53299,#53300,#53301,
#53302,#53303,#53304,#53305,#53306,#53307,#53308,#53309,#53310,#53311,#53312,
#53313,#53314,#53315,#53316,#53317,#53318,#53319,#53320,#53321,#53322,#53323,
#53324,#53325,#53326,#53327,#53328,#53329,#53330,#53331,#53332,#53333,#53334,
#53335,#53336,#53337,#53338,#53339,#53340,#53341,#53342,#53343),
 .UNSPECIFIED.,.F.,.F.,(4,3,3,3,3,3,3,3,3,3,3,3,3,3,3,3,3,3,3,4),(0.,0.0220447607244318,
0.0453148930435968,0.0703574074792987,0.098746814533306,0.124879681314441,
0.141074481756105,0.169495046431867,0.195493612742923,0.224010508913081,
0.250177782555762,0.251983214650498,0.283131358227733,0.325355102644272,
0.361424623653334,0.391397246082819,0.426191980450176,0.457636116509021,
0.494065624846236,0.499999999935027),.UNSPECIFIED.);
#5096=B_SPLINE_CURVE_WITH_KNOTS('',3,(#53347,#53348,#53349,#53350,#53351,
#53352,#53353,#53354,#53355,#53356,#53357,#53358,#53359,#53360,#53361,#53362,
#53363,#53364,#53365,#53366,#53367,#53368,#53369,#53370,#53371,#53372,#53373,
#53374,#53375,#53376,#53377,#53378,#53379,#53380,#53381,#53382,#53383,#53384,
#53385,#53386,#53387,#53388,#53389,#53390,#53391,#53392,#53393,#53394,#53395,
#53396,#53397,#53398,#53399,#53400,#53401,#53402,#53403,#53404,#53405,#53406,
#53407,#53408,#53409,#53410,#53411,#53412,#53413,#53414,#53415,#53416),
 .UNSPECIFIED.,.F.,.F.,(4,3,3,3,3,3,3,3,3,3,3,3,3,3,3,3,3,3,3,3,3,3,3,4),
(0.500000000000007,0.551940379491249,0.577594024531755,0.599999853233929,
0.6051377663648,0.631279064547008,0.659584706693742,0.690047604591708,0.700000304007974,
0.728063612569607,0.762571418789958,0.791881117358883,0.79999938774415,
0.818368789221921,0.844061497751615,0.863301257277311,0.897475942957983,
0.900000058328274,0.915607081038309,0.935331872568035,0.955902901082303,
0.974509328283521,0.989093750799571,1.),.UNSPECIFIED.);
#5097=B_SPLINE_CURVE_WITH_KNOTS('',3,(#53417,#53418,#53419,#53420,#53421,
#53422,#53423,#53424,#53425,#53426,#53427,#53428,#53429,#53430,#53431,#53432,
#53433,#53434,#53435,#53436,#53437,#53438,#53439,#53440,#53441,#53442,#53443,
#53444,#53445,#53446,#53447,#53448,#53449,#53450,#53451,#53452,#53453,#53454,
#53455,#53456,#53457,#53458,#53459,#53460,#53461,#53462,#53463,#53464,#53465,
#53466,#53467,#53468,#53469,#53470,#53471,#53472,#53473,#53474),
 .UNSPECIFIED.,.F.,.F.,(4,3,3,3,3,3,3,3,3,3,3,3,3,3,3,3,3,3,3,4),(0.,0.0201516073591328,
0.041288430426842,0.0637839932670966,0.0883858752779718,0.118394599175909,
0.15177733622065,0.176979395724241,0.200057370881666,0.230152497201403,
0.250235062670518,0.255198981054308,0.282449418852088,0.315033833691167,
0.35824702253716,0.387033662664255,0.412876806116992,0.443231287754519,
0.470280097862328,0.500000000000007),.UNSPECIFIED.);
#5098=B_SPLINE_CURVE_WITH_KNOTS('',3,(#53489,#53490,#53491,#53492,#53493),
 .UNSPECIFIED.,.F.,.F.,(4,1,4),(0.,0.5,1.),.UNSPECIFIED.);
#5099=B_SPLINE_CURVE_WITH_KNOTS('',3,(#53498,#53499,#53500,#53501,#53502,
#53503,#53504),.UNSPECIFIED.,.F.,.F.,(4,1,1,1,4),(-1.,-0.714285714285714,
-0.428571428571429,-0.142857142857143,0.),.UNSPECIFIED.);
#5100=B_SPLINE_CURVE_WITH_KNOTS('',3,(#53512,#53513,#53514,#53515,#53516,
#53517,#53518,#53519,#53520,#53521,#53522,#53523,#53524,#53525,#53526,#53527,
#53528,#53529,#53530,#53531,#53532,#53533,#53534,#53535,#53536,#53537,#53538,
#53539,#53540,#53541,#53542,#53543,#53544,#53545,#53546,#53547,#53548,#53549,
#53550,#53551,#53552,#53553,#53554,#53555,#53556,#53557,#53558,#53559,#53560,
#53561,#53562,#53563,#53564,#53565,#53566,#53567,#53568,#53569),
 .UNSPECIFIED.,.F.,.F.,(4,3,3,3,3,3,3,3,3,3,3,3,3,3,3,3,3,3,3,4),(0.5,0.553513869010222,
0.590378551523622,0.599999902999729,0.624715783810938,0.661625082161426,
0.703015953897863,0.747144754308146,0.783587821075232,0.799999442486721,
0.816618233923764,0.847963111038126,0.871576501587522,0.903682376190642,
0.922338060630589,0.93907551886403,0.960620687420132,0.97704818367599,0.990504302782371,
1.),.UNSPECIFIED.);
#5101=B_SPLINE_CURVE_WITH_KNOTS('',3,(#53571,#53572,#53573,#53574,#53575,
#53576,#53577,#53578,#53579,#53580,#53581,#53582,#53583,#53584,#53585,#53586,
#53587,#53588,#53589,#53590,#53591,#53592,#53593,#53594,#53595,#53596,#53597,
#53598,#53599,#53600,#53601,#53602,#53603,#53604,#53605,#53606,#53607,#53608,
#53609,#53610,#53611,#53612,#53613,#53614,#53615,#53616,#53617,#53618,#53619,
#53620,#53621,#53622,#53623,#53624,#53625),.UNSPECIFIED.,.F.,.F.,(4,3,3,
3,3,3,3,3,3,3,3,3,3,3,3,3,3,3,4),(0.,0.0232254816998403,0.0477891065675943,
0.0743132726124701,0.104825369562107,0.124908731425416,0.145853466775839,
0.17532708497193,0.202002440268299,0.230192146226991,0.250139369522304,
0.260437819631031,0.29503790718378,0.346278430387836,0.380748687901628,
0.411492865614337,0.444695254032034,0.482819070038638,0.5),
 .UNSPECIFIED.);
#5102=B_SPLINE_CURVE_WITH_KNOTS('',3,(#53629,#53630,#53631,#53632,#53633,
#53634,#53635,#53636,#53637,#53638,#53639,#53640,#53641,#53642,#53643,#53644,
#53645,#53646,#53647,#53648,#53649,#53650,#53651,#53652,#53653,#53654,#53655,
#53656,#53657,#53658,#53659,#53660,#53661,#53662,#53663,#53664,#53665,#53666,
#53667,#53668,#53669,#53670,#53671,#53672,#53673,#53674,#53675,#53676,#53677,
#53678,#53679,#53680,#53681,#53682,#53683,#53684,#53685,#53686,#53687,#53688,
#53689),.UNSPECIFIED.,.F.,.F.,(4,3,3,3,3,3,3,3,3,3,3,3,3,3,3,3,3,3,3,3,
4),(0.5,0.5625,0.594809270577268,0.599999849673176,0.623886476075898,0.662951167923038,
0.696441274648565,0.740279149692272,0.77631031301683,0.799999430243836,
0.807467620949601,0.836180872398237,0.864602998308355,0.886288852934823,
0.899999736703787,0.912040152092441,0.930682550743656,0.947824753988491,
0.973912376994245,0.988987775793999,1.),.UNSPECIFIED.);
#5103=B_SPLINE_CURVE_WITH_KNOTS('',3,(#53690,#53691,#53692,#53693,#53694,
#53695,#53696,#53697,#53698,#53699,#53700,#53701,#53702,#53703,#53704,#53705,
#53706,#53707,#53708,#53709,#53710,#53711,#53712,#53713,#53714,#53715,#53716,
#53717,#53718,#53719,#53720,#53721,#53722,#53723,#53724,#53725,#53726,#53727,
#53728,#53729,#53730,#53731,#53732,#53733,#53734,#53735,#53736,#53737,#53738,
#53739,#53740,#53741,#53742,#53743,#53744,#53745,#53746,#53747),
 .UNSPECIFIED.,.F.,.F.,(4,3,3,3,3,3,3,3,3,3,3,3,3,3,3,3,3,3,3,4),(0.,0.0209768755125884,
0.0430193489956037,0.06655144967299,0.092517981760832,0.125646572746772,
0.157459480378053,0.183073824761866,0.206890952399849,0.232692756100585,
0.250195730914047,0.259408997481309,0.288888401005056,0.326790467783294,
0.364597654826339,0.394203907117501,0.421870342403929,0.450335250725867,
0.482098978025315,0.5),.UNSPECIFIED.);
#5104=B_SPLINE_CURVE_WITH_KNOTS('',3,(#53767,#53768,#53769,#53770,#53771,
#53772,#53773),.UNSPECIFIED.,.F.,.F.,(4,3,4),(0.,0.497001947265917,1.),
 .UNSPECIFIED.);
#5105=B_SPLINE_CURVE_WITH_KNOTS('',3,(#53812,#53813,#53814,#53815,#53816,
#53817,#53818,#53819),.UNSPECIFIED.,.F.,.F.,(4,1,1,1,1,4),(0.,0.2,0.4,0.6,
0.8,1.),.UNSPECIFIED.);
#5106=B_SPLINE_CURVE_WITH_KNOTS('',3,(#53820,#53821,#53822,#53823,#53824,
#53825),.UNSPECIFIED.,.F.,.F.,(4,1,1,4),(0.,0.333333333333333,0.666666666666667,
1.),.UNSPECIFIED.);
#5107=B_SPLINE_CURVE_WITH_KNOTS('',3,(#53875,#53876,#53877,#53878,#53879,
#53880,#53881,#53882,#53883,#53884,#53885,#53886,#53887,#53888,#53889,#53890,
#53891,#53892,#53893,#53894,#53895,#53896,#53897,#53898,#53899,#53900,#53901,
#53902,#53903,#53904,#53905,#53906,#53907,#53908,#53909,#53910,#53911,#53912,
#53913,#53914,#53915,#53916,#53917,#53918,#53919,#53920),.UNSPECIFIED.,
 .F.,.F.,(4,3,3,3,3,3,3,3,3,3,3,3,3,3,3,4),(0.,0.104378446486031,0.2,0.283394930394275,
0.360867881850839,0.4,0.483332416923714,0.500367549748717,0.576654137191029,
0.6,0.664965928731957,0.750065507865473,0.8,0.857538583663124,0.925983537063363,
1.),.UNSPECIFIED.);
#5108=B_SPLINE_CURVE_WITH_KNOTS('',3,(#53921,#53922,#53923,#53924,#53925,
#53926),.UNSPECIFIED.,.F.,.F.,(4,1,1,4),(0.,0.333333333333333,0.666666666666667,
1.),.UNSPECIFIED.);
#5109=B_SPLINE_CURVE_WITH_KNOTS('',3,(#53939,#53940,#53941,#53942,#53943,
#53944,#53945,#53946,#53947,#53948,#53949,#53950,#53951,#53952,#53953,#53954,
#53955,#53956,#53957,#53958,#53959,#53960,#53961,#53962,#53963,#53964,#53965,
#53966,#53967,#53968,#53969,#53970,#53971,#53972,#53973,#53974,#53975,#53976,
#53977,#53978,#53979,#53980,#53981,#53982,#53983,#53984,#53985,#53986,#53987,
#53988,#53989,#53990,#53991,#53992,#53993,#53994,#53995,#53996,#53997,#53998,
#53999,#54000,#54001,#54002,#54003,#54004,#54005,#54006,#54007,#54008,#54009,
#54010,#54011,#54012,#54013,#54014,#54015,#54016,#54017,#54018,#54019,#54020,
#54021,#54022,#54023,#54024,#54025,#54026,#54027,#54028,#54029,#54030,#54031,
#54032,#54033,#54034,#54035,#54036,#54037,#54038,#54039,#54040,#54041,#54042,
#54043,#54044,#54045,#54046,#54047,#54048,#54049,#54050,#54051,#54052,#54053,
#54054,#54055,#54056,#54057,#54058,#54059,#54060,#54061,#54062,#54063,#54064,
#54065,#54066,#54067,#54068,#54069,#54070,#54071,#54072,#54073,#54074,#54075,
#54076,#54077,#54078,#54079,#54080,#54081,#54082,#54083,#54084,#54085,#54086),
 .UNSPECIFIED.,.F.,.F.,(4,3,3,3,3,3,3,3,3,3,3,3,3,3,3,3,3,3,3,3,3,3,3,3,
3,3,3,3,3,3,3,3,3,3,3,3,3,3,3,3,3,3,3,3,3,3,3,3,3,4),(0.,0.0402958169191951,
0.0804333744363793,0.120503582231039,0.125,0.150285575422866,0.174600919586342,
0.1875,0.204620148086299,0.221782599518426,0.239822071565755,0.25,0.267013556705207,
0.284915851085297,0.295302033432625,0.3125,0.335745129530652,0.357893447591571,
0.375,0.396196460805328,0.416848230402664,0.436306687807142,0.4375,0.453125,
0.468240590282478,0.484120295141239,0.5,0.511551184711901,0.522667066019617,
0.53125,0.5430663852416,0.554099978576987,0.561057188420257,0.5625,0.581265931043608,
0.600990969150685,0.616431761137578,0.627261543113254,0.666114575872152,
0.705127227233708,0.734386715754875,0.749676129246625,0.763909421436515,
0.805446863412912,0.822165181318376,0.863196462482412,0.905943123388662,
0.949863769005628,0.995648597400098,1.),.UNSPECIFIED.);
#5110=B_SPLINE_CURVE_WITH_KNOTS('',3,(#54087,#54088,#54089,#54090,#54091,
#54092,#54093,#54094,#54095,#54096,#54097,#54098,#54099,#54100,#54101,#54102,
#54103,#54104,#54105,#54106,#54107,#54108,#54109,#54110,#54111,#54112,#54113,
#54114,#54115,#54116,#54117,#54118,#54119,#54120,#54121,#54122,#54123,#54124,
#54125,#54126,#54127,#54128,#54129,#54130,#54131,#54132,#54133,#54134,#54135,
#54136,#54137,#54138,#54139,#54140,#54141,#54142,#54143,#54144,#54145,#54146,
#54147,#54148,#54149,#54150,#54151,#54152,#54153,#54154,#54155,#54156,#54157,
#54158,#54159,#54160,#54161,#54162,#54163,#54164,#54165,#54166,#54167,#54168,
#54169,#54170,#54171,#54172,#54173,#54174,#54175,#54176,#54177,#54178,#54179,
#54180,#54181,#54182,#54183,#54184,#54185,#54186,#54187,#54188,#54189,#54190,
#54191,#54192,#54193,#54194,#54195,#54196,#54197,#54198,#54199,#54200,#54201,
#54202,#54203,#54204,#54205,#54206,#54207,#54208,#54209,#54210,#54211,#54212,
#54213,#54214,#54215,#54216),.UNSPECIFIED.,.F.,.F.,(4,3,3,3,3,3,3,3,3,3,
3,3,3,3,3,3,3,3,3,3,3,3,3,3,3,3,3,3,3,3,3,3,3,3,3,3,3,3,3,3,3,3,3,4),(0.,
0.0391892332780133,0.0774231417692616,0.113726877647752,0.125,0.150561680298582,
0.17608644587132,0.201615818037336,0.227406033300638,0.25,0.272832131356187,
0.295380963384304,0.318423641906281,0.341277150650636,0.36331181670124,
0.375,0.398346644122923,0.421270075537413,0.444062386959274,0.466834737156497,
0.489575534305697,0.5,0.528584461292876,0.549617275985127,0.582664491948133,
0.616973248938617,0.625,0.660742131015158,0.6875,0.703852035761932,0.71875,
0.744826700275526,0.75,0.768992739713002,0.787408247802299,0.805653402043779,
0.8125,0.83839345646039,0.849296864457038,0.875,0.911751520385528,0.9481871546945,
0.984421918298979,0.999999999893458),.UNSPECIFIED.);
#5111=B_SPLINE_CURVE_WITH_KNOTS('',3,(#54220,#54221,#54222,#54223,#54224,
#54225,#54226,#54227,#54228,#54229,#54230,#54231,#54232,#54233,#54234,#54235,
#54236,#54237,#54238,#54239,#54240,#54241,#54242,#54243,#54244,#54245,#54246,
#54247,#54248,#54249,#54250,#54251,#54252,#54253,#54254,#54255,#54256,#54257,
#54258,#54259,#54260,#54261,#54262,#54263,#54264,#54265,#54266,#54267,#54268,
#54269,#54270,#54271,#54272,#54273,#54274,#54275,#54276,#54277,#54278,#54279,
#54280,#54281,#54282,#54283,#54284,#54285,#54286,#54287,#54288,#54289,#54290,
#54291,#54292,#54293,#54294,#54295,#54296,#54297,#54298,#54299,#54300,#54301,
#54302,#54303,#54304,#54305,#54306,#54307,#54308,#54309,#54310,#54311,#54312,
#54313,#54314,#54315,#54316,#54317,#54318,#54319,#54320,#54321,#54322,#54323,
#54324,#54325,#54326,#54327,#54328),.UNSPECIFIED.,.F.,.F.,(4,3,3,3,3,3,
3,3,3,3,3,3,3,3,3,3,3,3,3,3,3,3,3,3,3,3,3,3,3,3,3,3,3,3,3,3,4),(5.16975455304571E-8,
0.0278707747531043,0.0575380435856229,0.0883383586361325,0.120771643712756,
0.125000045235352,0.148599748117622,0.174837105022864,0.187500042004256,
0.205097410485879,0.222820671532353,0.239179324027715,0.250000038773159,
0.26758459726285,0.28413424114724,0.300207166884167,0.312500035542063,0.33690406722559,
0.362051908087258,0.375000032310966,0.405640524409167,0.424882052090879,
0.455280875220565,0.485101964315629,0.500000025848773,0.531269433313388,
0.562098888754347,0.593549454070464,0.62500001938658,0.668095705408355,
0.707201586669207,0.743801388335556,0.78296720888405,0.851589163377592,
0.919289964361035,0.985811560291676,1.),.UNSPECIFIED.);
#5112=B_SPLINE_CURVE_WITH_KNOTS('',3,(#54332,#54333,#54334,#54335,#54336,
#54337,#54338,#54339,#54340,#54341,#54342,#54343,#54344,#54345,#54346,#54347,
#54348,#54349,#54350,#54351,#54352,#54353,#54354,#54355,#54356,#54357,#54358,
#54359,#54360,#54361,#54362,#54363,#54364,#54365,#54366,#54367,#54368,#54369,
#54370,#54371,#54372,#54373,#54374,#54375,#54376,#54377,#54378,#54379,#54380,
#54381,#54382,#54383,#54384,#54385,#54386,#54387,#54388,#54389,#54390,#54391,
#54392,#54393,#54394,#54395,#54396,#54397,#54398,#54399,#54400,#54401,#54402,
#54403,#54404,#54405,#54406,#54407,#54408,#54409,#54410,#54411,#54412,#54413,
#54414,#54415,#54416,#54417,#54418,#54419,#54420,#54421,#54422,#54423,#54424,
#54425,#54426,#54427,#54428,#54429,#54430,#54431,#54432,#54433,#54434,#54435,
#54436,#54437,#54438,#54439,#54440),.UNSPECIFIED.,.F.,.F.,(4,3,3,3,3,3,
3,3,3,3,3,3,3,3,3,3,3,3,3,3,3,3,3,3,3,3,3,3,3,3,3,3,3,3,3,3,4),(0.,0.0664304397837028,
0.134314288913944,0.203090775506486,0.247943945977822,0.27910925363429,
0.292797116449159,0.335874219236401,0.375,0.40625,0.436859000702559,0.46842950035128,
0.5,0.529717643579309,0.560055249482763,0.575131943783284,0.605752943074519,
0.625,0.650205677954236,0.674689571705328,0.6875,0.703580474619777,0.719872966857406,
0.737506440619419,0.75,0.766511736237983,0.78398790099506,0.801544653521412,
0.8125,0.839341504444747,0.863071269488132,0.875,0.906742427220307,0.93729165717286,
0.966696354564358,0.994599098688089,1.),.UNSPECIFIED.);
#5113=B_SPLINE_CURVE_WITH_KNOTS('',3,(#54442,#54443,#54444,#54445,#54446),
 .UNSPECIFIED.,.F.,.F.,(4,1,4),(0.,0.571428571428571,1.),.UNSPECIFIED.);
#5114=B_SPLINE_CURVE_WITH_KNOTS('',3,(#54447,#54448,#54449,#54450,#54451,
#54452,#54453),.UNSPECIFIED.,.F.,.F.,(4,3,4),(0.,0.428571428571365,1.),
 .UNSPECIFIED.);
#5115=B_SPLINE_CURVE_WITH_KNOTS('',3,(#54775,#54776,#54777,#54778,#54779,
#54780,#54781,#54782,#54783,#54784,#54785,#54786,#54787,#54788,#54789,#54790,
#54791,#54792,#54793,#54794,#54795,#54796,#54797,#54798,#54799,#54800,#54801,
#54802,#54803,#54804,#54805,#54806,#54807,#54808,#54809,#54810,#54811,#54812,
#54813,#54814,#54815,#54816,#54817,#54818,#54819,#54820,#54821,#54822,#54823,
#54824,#54825,#54826,#54827,#54828,#54829,#54830,#54831,#54832,#54833,#54834,
#54835,#54836,#54837,#54838,#54839,#54840,#54841,#54842,#54843,#54844,#54845,
#54846,#54847,#54848,#54849,#54850,#54851,#54852,#54853,#54854,#54855,#54856),
 .UNSPECIFIED.,.F.,.F.,(4,3,3,3,3,3,3,3,3,3,3,3,3,3,3,3,3,3,3,3,3,3,3,3,
3,3,3,4),(4.09908202861927E-9,0.0770559287974395,0.149553405545431,0.217262721720394,
0.25,0.290381726191541,0.32973332532916,0.371011603039131,0.375,0.413151445214147,
0.452170235193771,0.487813677844074,0.5,0.537381768114713,0.572757202619686,
0.60800859102586,0.625,0.663560940291909,0.702860636450469,0.740365421313031,
0.75,0.790914204913793,0.829940255874286,0.868390508675244,0.875,0.924984980116189,
0.976030140326673,1.),.UNSPECIFIED.);
#5116=B_SPLINE_CURVE_WITH_KNOTS('',3,(#54894,#54895,#54896,#54897,#54898,
#54899),.UNSPECIFIED.,.F.,.F.,(4,1,1,4),(0.,0.25,0.5,1.),.UNSPECIFIED.);
#5117=B_SPLINE_CURVE_WITH_KNOTS('',3,(#54900,#54901,#54902,#54903,#54904,
#54905,#54906,#54907,#54908,#54909,#54910,#54911,#54912,#54913,#54914,#54915,
#54916,#54917,#54918,#54919,#54920,#54921),.UNSPECIFIED.,.F.,.F.,(4,3,3,
3,3,3,3,4),(0.,0.192565805628614,0.286931781317857,0.465638431385025,0.640883057347673,
0.820441528673828,0.990068994374109,0.999999999999982),.UNSPECIFIED.);
#5118=B_SPLINE_CURVE_WITH_KNOTS('',3,(#54924,#54925,#54926,#54927,#54928,
#54929,#54930,#54931,#54932,#54933,#54934,#54935,#54936,#54937,#54938,#54939,
#54940,#54941,#54942,#54943,#54944,#54945,#54946,#54947,#54948,#54949,#54950,
#54951,#54952,#54953,#54954,#54955,#54956,#54957,#54958,#54959,#54960,#54961,
#54962,#54963,#54964,#54965,#54966,#54967,#54968,#54969,#54970,#54971,#54972,
#54973,#54974,#54975,#54976,#54977,#54978,#54979,#54980,#54981,#54982,#54983,
#54984,#54985,#54986,#54987,#54988,#54989,#54990,#54991,#54992,#54993,#54994,
#54995,#54996,#54997,#54998,#54999,#55000,#55001,#55002,#55003,#55004,#55005,
#55006,#55007,#55008,#55009,#55010,#55011,#55012,#55013,#55014,#55015,#55016,
#55017,#55018,#55019,#55020,#55021,#55022,#55023,#55024,#55025,#55026,#55027,
#55028,#55029,#55030,#55031,#55032,#55033,#55034,#55035,#55036,#55037,#55038,
#55039,#55040,#55041,#55042,#55043,#55044,#55045,#55046,#55047,#55048,#55049,
#55050,#55051,#55052,#55053,#55054,#55055,#55056,#55057,#55058,#55059,#55060,
#55061,#55062,#55063,#55064,#55065,#55066,#55067,#55068,#55069,#55070,#55071,
#55072,#55073,#55074),.UNSPECIFIED.,.F.,.F.,(4,3,3,3,3,3,3,3,3,3,3,3,3,
3,3,3,3,3,3,3,3,3,3,3,3,3,3,3,3,3,3,3,3,3,3,3,3,3,3,3,3,3,3,3,3,3,3,3,3,
3,4),(0.,0.0294777780542716,0.0590030814351132,0.0885570957560749,0.118165127377305,
0.125,0.172946457848126,0.221354214411882,0.25,0.287774694483407,0.325719427196995,
0.363949288772328,0.375,0.396503595067332,0.418041650638962,0.430456912783782,
0.4375,0.453173843903335,0.468980212919396,0.485120461453091,0.5,0.515625,
0.531165753489816,0.546892299473858,0.5625,0.579734318405641,0.589298778604936,
0.595301241144406,0.610538430858304,0.621966323143728,0.624612275444355,
0.627961438568722,0.635033578926542,0.640337684194906,0.642972687448445,
0.650334847577661,0.65625,0.669807673101941,0.683284393026077,0.6875,0.713797140144741,
0.721783677938994,0.75,0.784433982955965,0.818737705642911,0.852903952415264,
0.875,0.915139792714387,0.953781609675069,0.990633984339741,0.999999737222446),
 .UNSPECIFIED.);
#5119=B_SPLINE_CURVE_WITH_KNOTS('',3,(#55076,#55077,#55078,#55079,#55080,
#55081,#55082),.UNSPECIFIED.,.F.,.F.,(4,3,4),(0.,0.497003536136845,1.),
 .UNSPECIFIED.);
#5120=B_SPLINE_CURVE_WITH_KNOTS('',3,(#55112,#55113,#55114,#55115,#55116,
#55117,#55118),.UNSPECIFIED.,.F.,.F.,(4,3,4),(3.72074616477698E-6,0.500000000000019,
1.),.UNSPECIFIED.);
#5121=B_SPLINE_CURVE_WITH_KNOTS('',3,(#55135,#55136,#55137,#55138,#55139,
#55140),.UNSPECIFIED.,.F.,.F.,(4,2,4),(-0.0128655160655687,-0.0064328290691729,
0.),.UNSPECIFIED.);
#5122=B_SPLINE_CURVE_WITH_KNOTS('',3,(#55199,#55200,#55201,#55202,#55203,
#55204,#55205,#55206,#55207,#55208,#55209,#55210,#55211,#55212,#55213,#55214,
#55215,#55216,#55217,#55218,#55219,#55220,#55221,#55222,#55223,#55224,#55225,
#55226,#55227,#55228,#55229,#55230,#55231,#55232,#55233,#55234,#55235,#55236,
#55237,#55238,#55239,#55240,#55241,#55242,#55243,#55244,#55245,#55246,#55247,
#55248,#55249,#55250,#55251,#55252,#55253,#55254,#55255,#55256,#55257,#55258,
#55259,#55260,#55261,#55262,#55263,#55264,#55265,#55266,#55267,#55268,#55269,
#55270,#55271,#55272,#55273,#55274,#55275,#55276,#55277,#55278,#55279,#55280,
#55281,#55282,#55283,#55284,#55285,#55286),.UNSPECIFIED.,.F.,.F.,(4,3,3,
3,3,3,3,3,3,3,3,3,3,3,3,3,3,3,3,3,3,3,3,3,3,3,3,3,3,4),(0.5,0.520715016922129,
0.541340550783921,0.562341652080568,0.571429050014909,0.58513273957156,
0.611703331815166,0.642856877869516,0.648898482421003,0.672966149208671,
0.694592884637402,0.714285721927885,0.715625657530923,0.73716925054905,
0.757655652204441,0.78151352036598,0.785714309615307,0.808824330320232,
0.830446821464801,0.849454048501623,0.857142838548876,0.86945545047601,
0.890720035653795,0.911273241337524,0.928571382983897,0.936189083855958,
0.956053204241214,0.97406166595885,0.990511514581578,1.),.UNSPECIFIED.);
#5123=B_SPLINE_CURVE_WITH_KNOTS('',3,(#55287,#55288,#55289,#55290,#55291,
#55292,#55293,#55294,#55295,#55296,#55297,#55298,#55299,#55300,#55301,#55302,
#55303,#55304,#55305,#55306,#55307,#55308,#55309,#55310,#55311,#55312,#55313,
#55314,#55315,#55316,#55317,#55318,#55319,#55320,#55321,#55322,#55323,#55324,
#55325,#55326,#55327,#55328,#55329,#55330,#55331,#55332,#55333,#55334,#55335,
#55336,#55337,#55338,#55339,#55340,#55341,#55342,#55343,#55344,#55345,#55346,
#55347,#55348,#55349,#55350,#55351,#55352,#55353,#55354,#55355,#55356,#55357,
#55358,#55359,#55360,#55361,#55362),.UNSPECIFIED.,.F.,.F.,(4,3,3,3,3,3,
3,3,3,3,3,3,3,3,3,3,3,3,3,3,3,3,3,3,3,4),(0.,0.0146810301777466,0.0303528383171484,
0.0469532010771819,0.0649382311185959,0.0854503455259658,0.11284512877316,
0.1248054821575,0.134206623043158,0.152245457111909,0.168805883245354,0.188016381565386,
0.206180314892965,0.226569052461711,0.249925949519622,0.281185205829669,
0.304937584733311,0.325169000651101,0.343662326061325,0.364232014010375,
0.384975841070444,0.407423413040833,0.43362141332629,0.466810706663144,
0.491180402828837,0.5),.UNSPECIFIED.);
#5124=B_SPLINE_CURVE_WITH_KNOTS('',3,(#55364,#55365,#55366,#55367,#55368,
#55369,#55370,#55371,#55372,#55373,#55374,#55375,#55376,#55377,#55378,#55379,
#55380,#55381,#55382,#55383,#55384,#55385,#55386,#55387,#55388,#55389,#55390,
#55391,#55392,#55393,#55394,#55395,#55396,#55397,#55398,#55399,#55400,#55401,
#55402,#55403,#55404,#55405,#55406,#55407,#55408,#55409,#55410,#55411,#55412,
#55413,#55414,#55415,#55416,#55417,#55418,#55419,#55420,#55421,#55422,#55423,
#55424,#55425,#55426,#55427,#55428,#55429,#55430,#55431,#55432,#55433,#55434,
#55435,#55436,#55437,#55438,#55439,#55440,#55441,#55442,#55443,#55444,#55445,
#55446,#55447,#55448,#55449,#55450,#55451,#55452,#55453,#55454),
 .UNSPECIFIED.,.F.,.F.,(4,3,3,3,3,3,3,3,3,3,3,3,3,3,3,3,3,3,3,3,3,3,3,3,
3,3,3,3,3,3,4),(0.5,0.524588056990679,0.547927031740179,0.571428577681958,
0.573518845589985,0.605329883100504,0.638727394855683,0.642857045594376,
0.664579271784027,0.68794898234418,0.711195461955212,0.714285743220845,
0.73132501681058,0.751923649835548,0.777067662343692,0.785713796953142,
0.80493420455073,0.825337115344352,0.842803350247868,0.85714295310368,0.86031656974115,
0.875532685549371,0.892339756204839,0.913646178953455,0.928571069640506,
0.935234634215091,0.951540546723843,0.96668478835834,0.981042647199491,
0.99458832986183,1.),.UNSPECIFIED.);
#5125=B_SPLINE_CURVE_WITH_KNOTS('',3,(#55456,#55457,#55458,#55459,#55460,
#55461,#55462,#55463,#55464,#55465,#55466,#55467,#55468,#55469,#55470,#55471,
#55472,#55473,#55474,#55475,#55476,#55477,#55478,#55479,#55480,#55481,#55482,
#55483,#55484,#55485,#55486,#55487,#55488,#55489,#55490,#55491,#55492,#55493,
#55494,#55495,#55496,#55497,#55498,#55499,#55500,#55501,#55502,#55503,#55504,
#55505,#55506,#55507,#55508,#55509,#55510,#55511,#55512,#55513,#55514,#55515,
#55516,#55517,#55518,#55519,#55520,#55521,#55522),.UNSPECIFIED.,.F.,.F.,
(4,3,3,3,3,3,3,3,3,3,3,3,3,3,3,3,3,3,3,3,3,3,4),(0.,0.0181976802848195,
0.0375346052867292,0.0586081808343663,0.083160386691212,0.111299951427144,
0.124974608517688,0.135593704462948,0.155905057037877,0.177511989967875,
0.20016886905376,0.22579737395983,0.249996557805135,0.260436217498766,0.288103293253645,
0.311216822056285,0.336757688765447,0.361170181546226,0.387849044674556,
0.42055105055692,0.456232559545948,0.482941479584198,0.5),.UNSPECIFIED.);
#5126=B_SPLINE_CURVE_WITH_KNOTS('',3,(#55526,#55527,#55528,#55529,#55530,
#55531,#55532,#55533,#55534,#55535,#55536,#55537,#55538,#55539,#55540,#55541,
#55542,#55543,#55544,#55545,#55546,#55547,#55548,#55549,#55550,#55551,#55552,
#55553,#55554,#55555,#55556,#55557,#55558,#55559,#55560,#55561,#55562,#55563,
#55564,#55565,#55566,#55567,#55568,#55569,#55570,#55571,#55572,#55573,#55574,
#55575,#55576,#55577,#55578,#55579,#55580,#55581,#55582,#55583,#55584,#55585,
#55586,#55587,#55588,#55589,#55590,#55591,#55592,#55593,#55594,#55595,#55596,
#55597,#55598,#55599,#55600,#55601,#55602,#55603,#55604,#55605,#55606,#55607,
#55608,#55609,#55610,#55611,#55612,#55613,#55614,#55615,#55616,#55617,#55618,
#55619,#55620,#55621,#55622,#55623,#55624,#55625,#55626,#55627,#55628,#55629,
#55630,#55631,#55632,#55633,#55634,#55635,#55636,#55637,#55638,#55639,#55640,
#55641,#55642,#55643,#55644,#55645,#55646,#55647,#55648,#55649,#55650,#55651,
#55652,#55653,#55654,#55655,#55656,#55657,#55658,#55659,#55660,#55661,#55662,
#55663,#55664,#55665,#55666,#55667,#55668,#55669,#55670),.UNSPECIFIED.,
 .F.,.F.,(4,3,3,3,3,3,3,3,3,3,3,3,3,3,3,3,3,3,3,3,3,3,3,3,3,3,3,3,3,3,3,
3,3,3,3,3,3,3,3,3,3,3,3,3,3,3,3,3,4),(0.,0.0377429310554183,0.0767155041315085,
0.117698331256174,0.125,0.158898645466366,0.192832839641725,0.226896296080129,
0.25,0.275948312232253,0.301366513997035,0.3125,0.325564386037375,0.337923289528031,
0.342557878337027,0.344441516541094,0.351615503073953,0.357461627305465,
0.359653923892282,0.367326961946141,0.374471595862656,0.375,0.394924111195492,
0.40625,0.426366163217381,0.4375,0.47804525625025,0.5,0.532678666209867,
0.565190017027068,0.597503712612662,0.625,0.641754573470459,0.65842345119102,
0.674874724517565,0.6875,0.704961113428953,0.71416277337123,0.732081386685615,
0.749065921858538,0.75,0.784445830656404,0.818874837202119,0.853267947563618,
0.887605186960448,0.921821350782549,0.955947697259624,0.989917216287018,
1.),.UNSPECIFIED.);
#5127=B_SPLINE_CURVE_WITH_KNOTS('',3,(#55672,#55673,#55674,#55675,#55676,
#55677,#55678),.UNSPECIFIED.,.F.,.F.,(4,3,4),(0.,0.497003800933371,1.),
 .UNSPECIFIED.);
#5128=B_SPLINE_CURVE_WITH_KNOTS('',3,(#55680,#55681,#55682,#55683,#55684,
#55685,#55686,#55687,#55688,#55689,#55690,#55691,#55692,#55693,#55694,#55695,
#55696,#55697,#55698,#55699,#55700,#55701,#55702,#55703,#55704),
 .UNSPECIFIED.,.F.,.F.,(4,3,3,3,3,3,3,3,4),(0.,0.0898138675154565,0.179661397599872,
0.358985131385431,0.44822946414335,0.537046646246594,0.713604162231262,
0.799915522752761,0.999999998101434),.UNSPECIFIED.);
#5129=B_SPLINE_CURVE_WITH_KNOTS('',3,(#55761,#55762,#55763,#55764,#55765,
#55766,#55767,#55768,#55769,#55770,#55771,#55772,#55773,#55774,#55775,#55776,
#55777,#55778,#55779,#55780,#55781,#55782,#55783,#55784,#55785,#55786,#55787,
#55788),.UNSPECIFIED.,.F.,.F.,(4,3,3,3,3,3,3,3,3,4),(0.,0.109553493188886,
0.216367850887576,0.322435163662253,0.428309145508522,0.5,0.624199410394273,
0.770320931527358,0.901024482495083,1.),.UNSPECIFIED.);
#5130=B_SPLINE_CURVE_WITH_KNOTS('',3,(#55807,#55808,#55809,#55810,#55811,
#55812,#55813,#55814,#55815,#55816,#55817,#55818,#55819,#55820,#55821,#55822,
#55823,#55824,#55825,#55826,#55827,#55828,#55829,#55830,#55831,#55832,#55833,
#55834,#55835,#55836,#55837,#55838,#55839,#55840,#55841,#55842,#55843,#55844,
#55845,#55846,#55847,#55848,#55849,#55850,#55851,#55852,#55853,#55854,#55855,
#55856,#55857,#55858,#55859,#55860,#55861,#55862,#55863,#55864,#55865,#55866,
#55867,#55868,#55869,#55870,#55871,#55872,#55873,#55874,#55875,#55876,#55877,
#55878,#55879,#55880,#55881,#55882,#55883,#55884,#55885,#55886,#55887,#55888),
 .UNSPECIFIED.,.F.,.F.,(4,3,3,3,3,3,3,3,3,3,3,3,3,3,3,3,3,3,3,3,3,3,3,3,
3,3,3,4),(0.,0.0510781012015697,0.101197037814162,0.125,0.163451051657945,
0.202352655565089,0.243883428420006,0.25,0.287952435661664,0.327188089186413,
0.365418985970777,0.375,0.410149332376401,0.445249365240846,0.482993283568292,
0.5,0.53637016581042,0.575165510407474,0.612954327521807,0.625,0.665563978575781,
0.704892425939744,0.745754713643571,0.75,0.818286397099991,0.889654032226019,
0.967370219742697,1.),.UNSPECIFIED.);
#5131=B_SPLINE_CURVE_WITH_KNOTS('',3,(#55895,#55896,#55897,#55898,#55899,
#55900),.UNSPECIFIED.,.F.,.F.,(4,2,4),(-0.0128665397321591,-0.00643369882295562,
-9.99986785052767E-7),.UNSPECIFIED.);
#5132=B_SPLINE_CURVE_WITH_KNOTS('',3,(#55926,#55927,#55928,#55929,#55930,
#55931,#55932),.UNSPECIFIED.,.F.,.F.,(4,3,4),(0.,0.500000014197969,1.),
 .UNSPECIFIED.);
#5133=B_SPLINE_CURVE_WITH_KNOTS('',3,(#56008,#56009,#56010,#56011,#56012,
#56013,#56014,#56015,#56016,#56017,#56018,#56019,#56020,#56021,#56022,#56023,
#56024,#56025,#56026,#56027,#56028,#56029,#56030,#56031,#56032,#56033,#56034,
#56035,#56036,#56037,#56038,#56039,#56040,#56041,#56042,#56043,#56044,#56045,
#56046,#56047,#56048,#56049,#56050,#56051,#56052,#56053,#56054,#56055,#56056,
#56057,#56058,#56059,#56060,#56061,#56062,#56063,#56064,#56065,#56066,#56067,
#56068,#56069,#56070,#56071,#56072,#56073,#56074,#56075,#56076,#56077,#56078,
#56079,#56080,#56081,#56082,#56083,#56084,#56085,#56086,#56087,#56088,#56089,
#56090,#56091,#56092,#56093,#56094,#56095,#56096,#56097,#56098,#56099,#56100,
#56101,#56102,#56103,#56104,#56105,#56106,#56107,#56108,#56109,#56110,#56111,
#56112,#56113,#56114,#56115,#56116,#56117,#56118,#56119,#56120,#56121,#56122,
#56123,#56124,#56125,#56126,#56127,#56128,#56129,#56130,#56131,#56132,#56133,
#56134,#56135,#56136,#56137,#56138,#56139,#56140,#56141,#56142,#56143,#56144,
#56145,#56146,#56147,#56148,#56149,#56150,#56151,#56152,#56153,#56154,#56155,
#56156,#56157,#56158),.UNSPECIFIED.,.F.,.F.,(4,3,3,3,3,3,3,3,3,3,3,3,3,
3,3,3,3,3,3,3,3,3,3,3,3,3,3,3,3,3,3,3,3,3,3,3,3,3,3,3,3,3,3,3,3,3,3,3,3,
3,4),(4.86692826486818E-13,0.0252196177250087,0.0506172839023536,0.0757078074634613,
0.0952218718650361,0.120211609807345,0.125,0.148167079897061,0.171730756195271,
0.190528256828245,0.214057342837259,0.237652030551766,0.25,0.283770156461569,
0.317540312923137,0.349453730026655,0.375,0.381075412336575,0.405696305158863,
0.431284181520161,0.456643523112547,0.482345666858301,0.495196738731178,
0.499794606695177,0.504288015563599,0.508047810604056,0.540778226170679,
0.571560592534073,0.60331383318793,0.615221298433127,0.622411282303119,
0.628610469715483,0.655579086812188,0.682486698709278,0.698573555149504,
0.72528191243165,0.743698773298034,0.74957954603134,0.753390501184334,0.762115634164418,
0.787311403162718,0.813282915257808,0.839302925328183,0.864201882160523,
0.874536924075838,0.881260055150596,0.889100838992864,0.932118184142016,
0.952621871934345,0.995122647588066,0.999999992679424),.UNSPECIFIED.);
#5134=B_SPLINE_CURVE_WITH_KNOTS('',3,(#56228,#56229,#56230,#56231,#56232,
#56233,#56234,#56235,#56236,#56237,#56238,#56239,#56240,#56241,#56242,#56243,
#56244,#56245,#56246,#56247,#56248,#56249,#56250,#56251,#56252,#56253,#56254,
#56255,#56256,#56257,#56258,#56259,#56260,#56261,#56262,#56263,#56264,#56265,
#56266,#56267,#56268,#56269,#56270,#56271,#56272,#56273,#56274,#56275,#56276,
#56277,#56278,#56279,#56280,#56281,#56282,#56283,#56284,#56285,#56286,#56287,
#56288,#56289,#56290,#56291,#56292,#56293,#56294,#56295,#56296,#56297,#56298,
#56299,#56300,#56301,#56302,#56303,#56304,#56305,#56306,#56307,#56308,#56309,
#56310,#56311,#56312,#56313,#56314,#56315,#56316,#56317,#56318,#56319,#56320,
#56321,#56322,#56323,#56324,#56325,#56326,#56327,#56328,#56329,#56330,#56331,
#56332,#56333,#56334,#56335,#56336,#56337,#56338,#56339,#56340,#56341,#56342,
#56343,#56344,#56345,#56346,#56347,#56348,#56349,#56350,#56351,#56352,#56353,
#56354,#56355,#56356,#56357,#56358,#56359,#56360,#56361,#56362,#56363,#56364,
#56365,#56366,#56367,#56368,#56369,#56370,#56371,#56372),.UNSPECIFIED.,
 .F.,.F.,(4,3,3,3,3,3,3,3,3,3,3,3,3,3,3,3,3,3,3,3,3,3,3,3,3,3,3,3,3,3,3,
3,3,3,3,3,3,3,3,3,3,3,3,3,3,3,3,3,4),(0.250203565256554,0.269271340703724,
0.285714451951281,0.304505067065706,0.3125,0.332259491198763,0.333360732900009,
0.352979043554767,0.373044828813226,0.375,0.394177791752441,0.412954479376649,
0.428581643873074,0.4375,0.458056803619206,0.476224422245205,0.497091241877065,
0.5,0.519156236572022,0.538485599986764,0.557647262211546,0.5625,0.571452861375968,
0.605083162290069,0.619074417050132,0.625,0.645709044237334,0.666604522118667,
0.6875,0.707694325417042,0.714302975353016,0.73424504092634,0.75,0.761948658648319,
0.779522809764182,0.797427485784134,0.8125,0.834836228724025,0.856015637057229,
0.857172457448051,0.875,0.897632318833595,0.921005863741209,0.928615814746854,
0.9375,0.956576960778147,0.975673137322993,0.994412902337305,0.999978100314994),
 .UNSPECIFIED.);
#5135=B_SPLINE_CURVE_WITH_KNOTS('',3,(#56373,#56374,#56375,#56376),
 .UNSPECIFIED.,.F.,.F.,(4,4),(-0.968977077474523,1.87756100699751E-7),
 .UNSPECIFIED.);
#5136=B_SPLINE_CURVE_WITH_KNOTS('',3,(#56495,#56496,#56497,#56498,#56499,
#56500,#56501,#56502),.UNSPECIFIED.,.F.,.F.,(4,1,1,1,1,4),(0.,0.2,0.4,0.6,
0.8,1.),.UNSPECIFIED.);
#5137=B_SPLINE_CURVE_WITH_KNOTS('',3,(#56551,#56552,#56553,#56554,#56555,
#56556),.UNSPECIFIED.,.F.,.F.,(4,1,1,4),(0.,0.333333333333333,0.666666666666667,
1.),.UNSPECIFIED.);
#5138=B_SPLINE_CURVE_WITH_KNOTS('',3,(#56605,#56606,#56607,#56608,#56609,
#56610,#56611,#56612),.UNSPECIFIED.,.F.,.F.,(4,1,1,1,1,4),(0.,0.2,0.4,0.6,
0.8,1.),.UNSPECIFIED.);
#5139=B_SPLINE_CURVE_WITH_KNOTS('',3,(#56649,#56650,#56651,#56652,#56653,
#56654),.UNSPECIFIED.,.F.,.F.,(4,1,1,4),(0.,0.333333333333333,0.666666666666667,
1.),.UNSPECIFIED.);
#5140=B_SPLINE_CURVE_WITH_KNOTS('',3,(#56751,#56752,#56753,#56754,#56755,
#56756,#56757,#56758,#56759,#56760,#56761,#56762,#56763,#56764,#56765,#56766,
#56767,#56768,#56769,#56770,#56771,#56772,#56773,#56774,#56775,#56776,#56777,
#56778,#56779,#56780,#56781,#56782,#56783,#56784,#56785,#56786,#56787,#56788,
#56789,#56790,#56791,#56792,#56793,#56794,#56795,#56796,#56797,#56798,#56799),
 .UNSPECIFIED.,.F.,.F.,(4,3,3,3,3,3,3,3,3,3,3,3,3,3,3,3,4),(0.,0.11233686055176,
0.2,0.284220114854646,0.362053967707147,0.4,0.483044099366825,0.500364127808698,
0.577558938213493,0.6,0.663795874592659,0.742499632067623,0.750071810361134,
0.8,0.856088069783602,0.91969666953309,1.),.UNSPECIFIED.);
#5141=B_SPLINE_CURVE_WITH_KNOTS('',3,(#56848,#56849,#56850,#56851,#56852,
#56853),.UNSPECIFIED.,.F.,.F.,(4,1,1,4),(0.,0.333333333333333,0.666666666666667,
1.),.UNSPECIFIED.);
#5142=B_SPLINE_CURVE_WITH_KNOTS('',3,(#56902,#56903,#56904,#56905,#56906,
#56907,#56908,#56909),.UNSPECIFIED.,.F.,.F.,(4,1,1,1,1,4),(0.,0.2,0.4,0.6,
0.8,1.),.UNSPECIFIED.);
#5143=B_SPLINE_CURVE_WITH_KNOTS('',3,(#56958,#56959,#56960,#56961,#56962,
#56963),.UNSPECIFIED.,.F.,.F.,(4,1,1,4),(0.,0.333333333333333,0.666666666666667,
1.),.UNSPECIFIED.);
#5144=B_SPLINE_CURVE_WITH_KNOTS('',3,(#57054,#57055,#57056,#57057,#57058,
#57059,#57060),.UNSPECIFIED.,.F.,.F.,(4,1,1,1,4),(0.,0.25,0.5,0.75,1.),
 .UNSPECIFIED.);
#5145=B_SPLINE_CURVE_WITH_KNOTS('',3,(#57097,#57098,#57099,#57100,#57101,
#57102),.UNSPECIFIED.,.F.,.F.,(4,1,1,4),(0.,0.333333333333333,0.666666666666667,
1.),.UNSPECIFIED.);
#5146=B_SPLINE_CURVE_WITH_KNOTS('',3,(#57145,#57146,#57147,#57148,#57149,
#57150,#57151,#57152,#57153,#57154,#57155,#57156,#57157,#57158,#57159,#57160,
#57161,#57162,#57163,#57164,#57165,#57166,#57167,#57168,#57169,#57170,#57171,
#57172,#57173,#57174,#57175,#57176,#57177,#57178,#57179,#57180,#57181,#57182,
#57183,#57184,#57185,#57186,#57187),.UNSPECIFIED.,.F.,.F.,(4,3,3,3,3,3,
3,3,3,3,3,3,3,3,4),(0.,0.113528407314077,0.205569746966338,0.25,0.346202764740947,
0.431296069348686,0.5,0.564289041137789,0.635063905546824,0.714829328342772,
0.75,0.830536337348009,0.908936158194048,0.976361011362337,1.),
 .UNSPECIFIED.);
#5147=B_SPLINE_CURVE_WITH_KNOTS('',3,(#57224,#57225,#57226,#57227,#57228,
#57229,#57230,#57231,#57232,#57233,#57234,#57235,#57236,#57237,#57238,#57239,
#57240,#57241,#57242,#57243,#57244,#57245,#57246,#57247,#57248),
 .UNSPECIFIED.,.F.,.F.,(4,3,3,3,3,3,3,3,4),(0.,0.113969724925745,0.223651529129539,
0.333333333333333,0.504042761517294,0.666666666666667,0.781879432020798,
0.895845201923283,1.),.UNSPECIFIED.);
#5148=B_SPLINE_CURVE_WITH_KNOTS('',3,(#57333,#57334,#57335,#57336,#57337,
#57338,#57339),.UNSPECIFIED.,.F.,.F.,(4,1,1,1,4),(0.,0.25,0.5,0.75,1.),
 .UNSPECIFIED.);
#5149=B_SPLINE_CURVE_WITH_KNOTS('',3,(#57376,#57377,#57378,#57379,#57380,
#57381),.UNSPECIFIED.,.F.,.F.,(4,1,1,4),(0.,0.333333333333333,0.666666666666667,
1.),.UNSPECIFIED.);
#5150=B_SPLINE_CURVE_WITH_KNOTS('',3,(#57430,#57431,#57432,#57433,#57434,
#57435,#57436,#57437,#57438,#57439,#57440,#57441,#57442,#57443,#57444,#57445,
#57446,#57447,#57448,#57449,#57450,#57451,#57452,#57453,#57454,#57455,#57456,
#57457,#57458,#57459,#57460,#57461,#57462,#57463,#57464,#57465,#57466,#57467,
#57468,#57469,#57470,#57471,#57472,#57473,#57474,#57475),.UNSPECIFIED.,
 .F.,.F.,(4,3,3,3,3,3,3,3,3,3,3,3,3,3,3,4),(0.,0.144871527778133,0.2,0.320906419738814,
0.4,0.472945771315563,0.5001819367165,0.583847021975451,0.6,0.662522908621548,
0.732987515298128,0.8,0.867620632232072,0.933810316116036,0.990351709747605,
1.),.UNSPECIFIED.);
#5151=B_SPLINE_CURVE_WITH_KNOTS('',3,(#57512,#57513,#57514,#57515,#57516,
#57517),.UNSPECIFIED.,.F.,.F.,(4,1,1,4),(0.,0.333333333333333,0.666666666666667,
1.),.UNSPECIFIED.);
#5152=B_SPLINE_CURVE_WITH_KNOTS('',3,(#57608,#57609,#57610,#57611,#57612,
#57613,#57614),.UNSPECIFIED.,.F.,.F.,(4,1,1,1,4),(0.,0.25,0.5,0.75,1.),
 .UNSPECIFIED.);
#5153=B_SPLINE_CURVE_WITH_KNOTS('',3,(#57651,#57652,#57653,#57654,#57655,
#57656),.UNSPECIFIED.,.F.,.F.,(4,1,1,4),(0.,0.333333333333333,0.666666666666667,
1.),.UNSPECIFIED.);
#5154=B_SPLINE_CURVE_WITH_KNOTS('',3,(#57699,#57700,#57701,#57702,#57703,
#57704,#57705,#57706,#57707,#57708,#57709,#57710,#57711,#57712,#57713,#57714,
#57715,#57716,#57717,#57718,#57719,#57720,#57721,#57722,#57723,#57724,#57725,
#57726,#57727,#57728,#57729,#57730,#57731,#57732,#57733,#57734,#57735,#57736,
#57737,#57738,#57739,#57740,#57741),.UNSPECIFIED.,.F.,.F.,(4,3,3,3,3,3,
3,3,3,3,3,3,3,3,4),(0.,0.117044591950985,0.212783443963239,0.265059457212166,
0.362270573454646,0.448923084207276,0.5,0.564102215664393,0.634038855468765,
0.714600733488731,0.75,0.830301602405978,0.915150801202989,0.984437524991362,
1.),.UNSPECIFIED.);
#5155=B_SPLINE_CURVE_WITH_KNOTS('',3,(#57778,#57779,#57780,#57781,#57782,
#57783),.UNSPECIFIED.,.F.,.F.,(4,1,1,4),(0.,0.333333333333333,0.666666666666667,
1.),.UNSPECIFIED.);
#5156=B_SPLINE_CURVE_WITH_KNOTS('',3,(#57868,#57869,#57870,#57871,#57872,
#57873,#57874,#57875,#57876,#57877,#57878,#57879,#57880,#57881,#57882,#57883,
#57884,#57885,#57886,#57887,#57888,#57889,#57890,#57891,#57892,#57893,#57894,
#57895,#57896,#57897,#57898,#57899,#57900,#57901,#57902,#57903,#57904,#57905,
#57906,#57907,#57908,#57909,#57910),.UNSPECIFIED.,.F.,.F.,(4,3,3,3,3,3,
3,3,3,3,3,3,3,3,4),(0.,0.108223934365177,0.196285303747817,0.25,0.343884893909395,
0.42739508156534,0.5,0.565578696877517,0.638581513202888,0.728633746615275,
0.75,0.832576121933448,0.916288060966724,0.984134765161398,1.),
 .UNSPECIFIED.);
#5157=B_SPLINE_CURVE_WITH_KNOTS('',3,(#57947,#57948,#57949,#57950,#57951,
#57952),.UNSPECIFIED.,.F.,.F.,(4,1,1,4),(0.,0.333333333333333,0.666666666666667,
1.),.UNSPECIFIED.);
#5158=B_SPLINE_CURVE_WITH_KNOTS('',3,(#57995,#57996,#57997,#57998,#57999,
#58000,#58001),.UNSPECIFIED.,.F.,.F.,(4,1,1,1,4),(0.,0.25,0.5,0.75,1.),
 .UNSPECIFIED.);
#5159=B_SPLINE_CURVE_WITH_KNOTS('',3,(#58038,#58039,#58040,#58041,#58042,
#58043,#58044,#58045,#58046,#58047,#58048,#58049,#58050,#58051,#58052,#58053,
#58054,#58055,#58056,#58057,#58058,#58059,#58060,#58061,#58062),
 .UNSPECIFIED.,.F.,.F.,(4,3,3,3,3,3,3,3,4),(0.,0.117963502554475,0.23098408669314,
0.333333333333333,0.504020114541103,0.666666666666667,0.784028915131113,
0.900619704069077,1.),.UNSPECIFIED.);
#5160=B_SPLINE_CURVE_WITH_KNOTS('',3,(#58147,#58148,#58149,#58150,#58151,
#58152,#58153),.UNSPECIFIED.,.F.,.F.,(4,1,1,1,4),(0.,0.25,0.5,0.75,1.),
 .UNSPECIFIED.);
#5161=B_SPLINE_CURVE_WITH_KNOTS('',3,(#58190,#58191,#58192,#58193,#58194,
#58195),.UNSPECIFIED.,.F.,.F.,(4,1,1,4),(0.,0.333333333333333,0.666666666666667,
1.),.UNSPECIFIED.);
#5162=B_SPLINE_CURVE_WITH_KNOTS('',3,(#58238,#58239,#58240,#58241,#58242,
#58243,#58244,#58245,#58246,#58247,#58248,#58249,#58250,#58251,#58252,#58253,
#58254,#58255,#58256,#58257,#58258,#58259,#58260,#58261,#58262,#58263,#58264,
#58265,#58266,#58267,#58268,#58269,#58270,#58271,#58272,#58273,#58274,#58275,
#58276,#58277,#58278,#58279,#58280),.UNSPECIFIED.,.F.,.F.,(4,3,3,3,3,3,
3,3,3,3,3,3,3,3,4),(0.,0.113528407310604,0.210146305482953,0.260939160194191,
0.356097849889891,0.440809966016787,0.5,0.564289041136393,0.635063905543405,
0.714829328341563,0.75,0.830536337348883,0.908936158197223,0.976361011366297,
1.),.UNSPECIFIED.);
#5163=B_SPLINE_CURVE_WITH_KNOTS('',3,(#58317,#58318,#58319,#58320,#58321,
#58322,#58323,#58324,#58325,#58326,#58327,#58328,#58329,#58330,#58331,#58332,
#58333,#58334,#58335,#58336,#58337,#58338,#58339,#58340,#58341),
 .UNSPECIFIED.,.F.,.F.,(4,3,3,3,3,3,3,3,4),(0.,0.113969724930733,0.223651529132033,
0.333333333333333,0.504042761517851,0.666666666666667,0.781879432020962,
0.89584520192173,1.),.UNSPECIFIED.);
#5164=B_SPLINE_CURVE_WITH_KNOTS('',3,(#58426,#58427,#58428,#58429,#58430,
#58431,#58432),.UNSPECIFIED.,.F.,.F.,(4,1,1,1,4),(0.,0.25,0.5,0.75,1.),
 .UNSPECIFIED.);
#5165=B_SPLINE_CURVE_WITH_KNOTS('',3,(#58469,#58470,#58471,#58472,#58473,
#58474),.UNSPECIFIED.,.F.,.F.,(4,1,1,4),(0.,0.333333333333333,0.666666666666667,
1.),.UNSPECIFIED.);
#5166=B_SPLINE_CURVE_WITH_KNOTS('',3,(#58523,#58524,#58525,#58526,#58527,
#58528,#58529,#58530,#58531,#58532,#58533,#58534,#58535,#58536,#58537,#58538,
#58539,#58540,#58541,#58542,#58543,#58544,#58545,#58546,#58547,#58548,#58549,
#58550,#58551,#58552,#58553,#58554,#58555,#58556,#58557,#58558,#58559,#58560,
#58561,#58562,#58563,#58564,#58565,#58566,#58567,#58568),.UNSPECIFIED.,
 .F.,.F.,(4,3,3,3,3,3,3,3,3,3,3,3,3,3,3,4),(0.,0.144871527685413,0.2,0.320906419727682,
0.4,0.472945771315224,0.500181936716443,0.583847021974925,0.6,0.662522908622166,
0.732987515299341,0.8,0.867620632231889,0.933810316115945,0.990351709747136,
1.),.UNSPECIFIED.);
#5167=B_SPLINE_CURVE_WITH_KNOTS('',3,(#58605,#58606,#58607,#58608,#58609,
#58610),.UNSPECIFIED.,.F.,.F.,(4,1,1,4),(0.,0.333333333333333,0.666666666666667,
1.),.UNSPECIFIED.);
#5168=B_SPLINE_CURVE_WITH_KNOTS('',3,(#58701,#58702,#58703,#58704,#58705,
#58706,#58707),.UNSPECIFIED.,.F.,.F.,(4,1,1,1,4),(0.,0.25,0.5,0.75,1.),
 .UNSPECIFIED.);
#5169=B_SPLINE_CURVE_WITH_KNOTS('',3,(#58744,#58745,#58746,#58747,#58748,
#58749),.UNSPECIFIED.,.F.,.F.,(4,1,1,4),(0.,0.333333333333333,0.666666666666667,
1.),.UNSPECIFIED.);
#5170=B_SPLINE_CURVE_WITH_KNOTS('',3,(#58792,#58793,#58794,#58795,#58796,
#58797,#58798,#58799,#58800,#58801,#58802,#58803,#58804,#58805,#58806,#58807,
#58808,#58809,#58810,#58811,#58812,#58813,#58814,#58815,#58816,#58817,#58818,
#58819,#58820,#58821,#58822,#58823,#58824,#58825,#58826,#58827,#58828,#58829,
#58830,#58831,#58832,#58833,#58834),.UNSPECIFIED.,.F.,.F.,(4,3,3,3,3,3,
3,3,3,3,3,3,3,3,4),(0.,0.117044591938223,0.212783443953667,0.265059457115549,
0.362270573355353,0.448923084101596,0.5,0.564102215664254,0.634038855469049,
0.714600733485838,0.75,0.83030160240548,0.91515080120274,0.984437524990917,
1.),.UNSPECIFIED.);
#5171=B_SPLINE_CURVE_WITH_KNOTS('',3,(#58871,#58872,#58873,#58874,#58875,
#58876),.UNSPECIFIED.,.F.,.F.,(4,1,1,4),(0.,0.333333333333333,0.666666666666667,
1.),.UNSPECIFIED.);
#5172=B_SPLINE_CURVE_WITH_KNOTS('',3,(#58961,#58962,#58963,#58964,#58965,
#58966,#58967,#58968,#58969,#58970,#58971,#58972,#58973,#58974,#58975,#58976,
#58977,#58978,#58979,#58980,#58981,#58982,#58983,#58984,#58985,#58986,#58987,
#58988,#58989,#58990,#58991,#58992,#58993,#58994,#58995,#58996,#58997,#58998,
#58999,#59000,#59001,#59002,#59003),.UNSPECIFIED.,.F.,.F.,(4,3,3,3,3,3,
3,3,3,3,3,3,3,3,4),(0.,0.108223934366933,0.196285303749452,0.25,0.343884893910399,
0.427395081566573,0.5,0.565578696876973,0.638581513201649,0.728633746613015,
0.75,0.832576121932923,0.916288060966461,0.984134765160204,1.),
 .UNSPECIFIED.);
#5173=B_SPLINE_CURVE_WITH_KNOTS('',3,(#59040,#59041,#59042,#59043,#59044,
#59045),.UNSPECIFIED.,.F.,.F.,(4,1,1,4),(0.,0.333333333333333,0.666666666666667,
1.),.UNSPECIFIED.);
#5174=B_SPLINE_CURVE_WITH_KNOTS('',3,(#59088,#59089,#59090,#59091,#59092,
#59093,#59094),.UNSPECIFIED.,.F.,.F.,(4,1,1,1,4),(0.,0.25,0.5,0.75,1.),
 .UNSPECIFIED.);
#5175=B_SPLINE_CURVE_WITH_KNOTS('',3,(#59131,#59132,#59133,#59134,#59135,
#59136,#59137,#59138,#59139,#59140,#59141,#59142,#59143,#59144,#59145,#59146,
#59147,#59148,#59149,#59150,#59151,#59152,#59153,#59154,#59155),
 .UNSPECIFIED.,.F.,.F.,(4,3,3,3,3,3,3,3,4),(0.,0.117963502550658,0.230984086684147,
0.333333333333333,0.504020114541315,0.666666666666667,0.784028915132517,
0.900619704070899,1.),.UNSPECIFIED.);
#5176=B_SPLINE_CURVE_WITH_KNOTS('',3,(#59234,#59235,#59236,#59237,#59238,
#59239),.UNSPECIFIED.,.F.,.F.,(4,1,1,4),(0.,0.333333333333333,0.666666666666667,
1.),.UNSPECIFIED.);
#5177=B_SPLINE_CURVE_WITH_KNOTS('',3,(#59282,#59283,#59284,#59285,#59286,
#59287,#59288,#59289,#59290,#59291,#59292,#59293,#59294,#59295,#59296,#59297,
#59298,#59299,#59300,#59301,#59302,#59303,#59304,#59305,#59306,#59307,#59308,
#59309,#59310,#59311,#59312,#59313,#59314,#59315,#59316,#59317,#59318,#59319,
#59320,#59321,#59322,#59323,#59324),.UNSPECIFIED.,.F.,.F.,(4,3,3,3,3,3,
3,3,3,3,3,3,3,3,4),(0.,0.113528407313608,0.205569746965495,0.25,0.346202764740558,
0.431296069347539,0.5,0.564289041137701,0.635063905546692,0.71482932834231,
0.75,0.830536337348082,0.908936158193903,0.976361011362111,1.),
 .UNSPECIFIED.);
#5178=B_SPLINE_CURVE_WITH_KNOTS('',3,(#59361,#59362,#59363,#59364,#59365,
#59366,#59367,#59368,#59369,#59370,#59371,#59372,#59373,#59374,#59375,#59376,
#59377,#59378,#59379,#59380,#59381,#59382,#59383,#59384,#59385),
 .UNSPECIFIED.,.F.,.F.,(4,3,3,3,3,3,3,3,4),(0.,0.113969724927215,0.223651529130274,
0.333333333333333,0.504042761517447,0.666666666666667,0.78187943202201,
0.895845201924583,1.),.UNSPECIFIED.);
#5179=B_SPLINE_CURVE_WITH_KNOTS('',3,(#59428,#59429,#59430,#59431,#59432,
#59433,#59434),.UNSPECIFIED.,.F.,.F.,(4,1,1,1,4),(0.,0.25,0.5,0.75,1.),
 .UNSPECIFIED.);
#5180=B_SPLINE_CURVE_WITH_KNOTS('',3,(#59534,#59535,#59536,#59537,#59538,
#59539),.UNSPECIFIED.,.F.,.F.,(4,1,1,4),(0.,0.333333333333333,0.666666666666667,
1.),.UNSPECIFIED.);
#5181=B_SPLINE_CURVE_WITH_KNOTS('',3,(#59588,#59589,#59590,#59591,#59592,
#59593,#59594,#59595,#59596,#59597,#59598,#59599,#59600,#59601,#59602,#59603,
#59604,#59605,#59606,#59607,#59608,#59609,#59610,#59611,#59612,#59613,#59614,
#59615,#59616,#59617,#59618,#59619,#59620,#59621,#59622,#59623,#59624,#59625,
#59626,#59627,#59628,#59629,#59630,#59631,#59632,#59633),.UNSPECIFIED.,
 .F.,.F.,(4,3,3,3,3,3,3,3,3,3,3,3,3,3,3,4),(0.,0.144871527773208,0.2,0.320906419735873,
0.4,0.472945771315375,0.500181936716609,0.583847021974446,0.6,0.662522908621376,
0.732987515297695,0.8,0.867620632232026,0.933810316116013,0.990351709747491,
1.),.UNSPECIFIED.);
#5182=B_SPLINE_CURVE_WITH_KNOTS('',3,(#59670,#59671,#59672,#59673,#59674,
#59675),.UNSPECIFIED.,.F.,.F.,(4,1,1,4),(0.,0.333333333333333,0.666666666666667,
1.),.UNSPECIFIED.);
#5183=B_SPLINE_CURVE_WITH_KNOTS('',3,(#59724,#59725,#59726,#59727,#59728,
#59729,#59730,#59731),.UNSPECIFIED.,.F.,.F.,(4,1,1,1,1,4),(0.,0.2,0.4,0.6,
0.8,1.),.UNSPECIFIED.);
#5184=B_SPLINE_CURVE_WITH_KNOTS('',3,(#59816,#59817,#59818,#59819,#59820,
#59821),.UNSPECIFIED.,.F.,.F.,(4,1,1,4),(0.,0.333333333333333,0.666666666666667,
1.),.UNSPECIFIED.);
#5185=B_SPLINE_CURVE_WITH_KNOTS('',3,(#59864,#59865,#59866,#59867,#59868,
#59869,#59870,#59871,#59872,#59873,#59874,#59875,#59876,#59877,#59878,#59879,
#59880,#59881,#59882,#59883,#59884,#59885,#59886,#59887,#59888,#59889,#59890,
#59891,#59892,#59893,#59894,#59895,#59896,#59897,#59898,#59899,#59900,#59901,
#59902,#59903,#59904,#59905,#59906),.UNSPECIFIED.,.F.,.F.,(4,3,3,3,3,3,
3,3,3,3,3,3,3,3,4),(0.,0.117044591945481,0.211964437700761,0.25,0.348674337203289,
0.435859058222137,0.5,0.564102215664333,0.634038855469405,0.714600733485491,
0.75,0.830301602405607,0.915150801202803,0.984437524989964,1.),
 .UNSPECIFIED.);
#5186=B_SPLINE_CURVE_WITH_KNOTS('',3,(#59943,#59944,#59945,#59946,#59947,
#59948),.UNSPECIFIED.,.F.,.F.,(4,1,1,4),(0.,0.333333333333333,0.666666666666667,
1.),.UNSPECIFIED.);
#5187=B_SPLINE_CURVE_WITH_KNOTS('',3,(#59991,#59992,#59993,#59994,#59995,
#59996,#59997),.UNSPECIFIED.,.F.,.F.,(4,1,1,1,4),(0.,0.25,0.5,0.75,1.),
 .UNSPECIFIED.);
#5188=B_SPLINE_CURVE_WITH_KNOTS('',3,(#60097,#60098,#60099,#60100,#60101,
#60102),.UNSPECIFIED.,.F.,.F.,(4,1,1,4),(0.,0.333333333333333,0.666666666666667,
1.),.UNSPECIFIED.);
#5189=B_SPLINE_CURVE_WITH_KNOTS('',3,(#60145,#60146,#60147,#60148,#60149,
#60150,#60151),.UNSPECIFIED.,.F.,.F.,(4,1,1,1,4),(0.,0.25,0.5,0.75,1.),
 .UNSPECIFIED.);
#5190=B_SPLINE_CURVE_WITH_KNOTS('',3,(#60188,#60189,#60190,#60191,#60192,
#60193,#60194,#60195,#60196,#60197,#60198,#60199,#60200,#60201,#60202,#60203,
#60204,#60205,#60206,#60207,#60208,#60209,#60210,#60211,#60212),
 .UNSPECIFIED.,.F.,.F.,(4,3,3,3,3,3,3,3,4),(0.,0.117963502554227,0.230984086692864,
0.333333333333333,0.504020114540912,0.666666666666667,0.784028915131434,
0.900619704069785,1.),.UNSPECIFIED.);
#5191=B_SPLINE_CURVE_WITH_KNOTS('',3,(#60255,#60256,#60257,#60258,#60259,
#60260,#60261),.UNSPECIFIED.,.F.,.F.,(4,1,1,1,4),(0.,0.25,0.5,0.75,1.),
 .UNSPECIFIED.);
#5192=B_SPLINE_CURVE_WITH_KNOTS('',3,(#60361,#60362,#60363,#60364,#60365,
#60366),.UNSPECIFIED.,.F.,.F.,(4,1,1,4),(0.,0.333333333333333,0.666666666666667,
1.),.UNSPECIFIED.);
#5193=B_SPLINE_CURVE_WITH_KNOTS('',3,(#60409,#60410,#60411,#60412,#60413,
#60414,#60415,#60416,#60417,#60418,#60419,#60420,#60421,#60422,#60423,#60424,
#60425,#60426,#60427,#60428,#60429,#60430,#60431,#60432,#60433,#60434,#60435,
#60436,#60437,#60438,#60439,#60440,#60441,#60442,#60443,#60444,#60445,#60446,
#60447,#60448,#60449,#60450,#60451),.UNSPECIFIED.,.F.,.F.,(4,3,3,3,3,3,
3,3,3,3,3,3,3,3,4),(0.,0.11352840731256,0.21014630548442,0.260939160195477,
0.356097849891571,0.440809966018757,0.5,0.564289041136192,0.635063905542973,
0.714829328340897,0.75,0.830536337348932,0.908936158197394,0.976361011366438,
1.),.UNSPECIFIED.);
#5194=B_SPLINE_CURVE_WITH_KNOTS('',3,(#60488,#60489,#60490,#60491,#60492,
#60493,#60494,#60495,#60496,#60497,#60498,#60499,#60500,#60501,#60502,#60503,
#60504,#60505,#60506,#60507,#60508,#60509,#60510,#60511,#60512),
 .UNSPECIFIED.,.F.,.F.,(4,3,3,3,3,3,3,3,4),(0.,0.113969724930577,0.223651529131955,
0.333333333333333,0.504042761517889,0.666666666666667,0.78187943202062,
0.89584520192134,1.),.UNSPECIFIED.);
#5195=B_SPLINE_CURVE_WITH_KNOTS('',3,(#60555,#60556,#60557,#60558,#60559,
#60560,#60561),.UNSPECIFIED.,.F.,.F.,(4,1,1,1,4),(0.,0.25,0.5,0.75,1.),
 .UNSPECIFIED.);
#5196=B_SPLINE_CURVE_WITH_KNOTS('',3,(#60661,#60662,#60663,#60664,#60665,
#60666),.UNSPECIFIED.,.F.,.F.,(4,1,1,4),(0.,0.333333333333333,0.666666666666667,
1.),.UNSPECIFIED.);
#5197=B_SPLINE_CURVE_WITH_KNOTS('',3,(#60715,#60716,#60717,#60718,#60719,
#60720,#60721,#60722,#60723,#60724,#60725,#60726,#60727,#60728,#60729,#60730,
#60731,#60732,#60733,#60734,#60735,#60736,#60737,#60738,#60739,#60740,#60741,
#60742,#60743,#60744,#60745,#60746,#60747,#60748,#60749,#60750,#60751,#60752,
#60753,#60754,#60755,#60756,#60757,#60758,#60759,#60760),.UNSPECIFIED.,
 .F.,.F.,(4,3,3,3,3,3,3,3,3,3,3,3,3,3,3,4),(0.,0.144871527689994,0.2,0.320906419729151,
0.4,0.472945771315332,0.500181936716448,0.58384702197512,0.6,0.66252290862218,
0.732987515299343,0.8,0.867620632231911,0.933810316115956,0.990351709747186,
1.),.UNSPECIFIED.);
#5198=B_SPLINE_CURVE_WITH_KNOTS('',3,(#60797,#60798,#60799,#60800,#60801,
#60802),.UNSPECIFIED.,.F.,.F.,(4,1,1,4),(0.,0.333333333333333,0.666666666666667,
1.),.UNSPECIFIED.);
#5199=B_SPLINE_CURVE_WITH_KNOTS('',3,(#60851,#60852,#60853,#60854,#60855,
#60856,#60857,#60858),.UNSPECIFIED.,.F.,.F.,(4,1,1,1,1,4),(0.,0.2,0.4,0.6,
0.8,1.),.UNSPECIFIED.);
#5200=B_SPLINE_CURVE_WITH_KNOTS('',3,(#60943,#60944,#60945,#60946,#60947,
#60948),.UNSPECIFIED.,.F.,.F.,(4,1,1,4),(0.,0.333333333333333,0.666666666666667,
1.),.UNSPECIFIED.);
#5201=B_SPLINE_CURVE_WITH_KNOTS('',3,(#60991,#60992,#60993,#60994,#60995,
#60996,#60997,#60998,#60999,#61000,#61001,#61002,#61003,#61004,#61005,#61006,
#61007,#61008,#61009,#61010,#61011,#61012,#61013,#61014,#61015,#61016,#61017,
#61018,#61019,#61020,#61021,#61022,#61023,#61024,#61025,#61026,#61027,#61028,
#61029,#61030,#61031,#61032,#61033),.UNSPECIFIED.,.F.,.F.,(4,3,3,3,3,3,
3,3,3,3,3,3,3,3,4),(0.,0.117044591937156,0.212783443952867,0.265059457061751,
0.362270573304796,0.44892308405138,0.5,0.564102215664127,0.634038855468788,
0.71460073348539,0.75,0.830301602405441,0.915150801202721,0.984437524991194,
1.),.UNSPECIFIED.);
#5202=B_SPLINE_CURVE_WITH_KNOTS('',3,(#61070,#61071,#61072,#61073,#61074,
#61075),.UNSPECIFIED.,.F.,.F.,(4,1,1,4),(0.,0.333333333333333,0.666666666666667,
1.),.UNSPECIFIED.);
#5203=B_SPLINE_CURVE_WITH_KNOTS('',3,(#61118,#61119,#61120,#61121,#61122,
#61123,#61124),.UNSPECIFIED.,.F.,.F.,(4,1,1,1,4),(0.,0.25,0.5,0.75,1.),
 .UNSPECIFIED.);
#5204=B_SPLINE_CURVE_WITH_KNOTS('',3,(#61224,#61225,#61226,#61227,#61228,
#61229),.UNSPECIFIED.,.F.,.F.,(4,1,1,4),(0.,0.333333333333333,0.666666666666667,
1.),.UNSPECIFIED.);
#5205=B_SPLINE_CURVE_WITH_KNOTS('',3,(#61272,#61273,#61274,#61275,#61276,
#61277,#61278),.UNSPECIFIED.,.F.,.F.,(4,1,1,1,4),(0.,0.25,0.5,0.75,1.),
 .UNSPECIFIED.);
#5206=B_SPLINE_CURVE_WITH_KNOTS('',3,(#61315,#61316,#61317,#61318,#61319,
#61320,#61321,#61322,#61323,#61324,#61325,#61326,#61327,#61328,#61329,#61330,
#61331,#61332,#61333,#61334,#61335,#61336,#61337,#61338,#61339),
 .UNSPECIFIED.,.F.,.F.,(4,3,3,3,3,3,3,3,4),(0.,0.117963502551184,0.230984086684907,
0.333333333333333,0.504020114541289,0.666666666666667,0.784028915131918,
0.900619704069012,1.),.UNSPECIFIED.);
#5207=B_SPLINE_CURVE_WITH_KNOTS('',3,(#61382,#61383,#61384,#61385,#61386,
#61387,#61388),.UNSPECIFIED.,.F.,.F.,(4,1,1,1,4),(0.,0.25,0.5,0.75,1.),
 .UNSPECIFIED.);
#5208=B_SPLINE_CURVE_WITH_KNOTS('',3,(#61500,#61501,#61502,#61503,#61504,
#61505),.UNSPECIFIED.,.F.,.F.,(4,1,1,4),(0.,0.333333333333333,0.666666666666667,
1.),.UNSPECIFIED.);
#5209=B_SPLINE_CURVE_WITH_KNOTS('',3,(#61554,#61555,#61556,#61557,#61558,
#61559,#61560,#61561),.UNSPECIFIED.,.F.,.F.,(4,1,1,1,1,4),(0.,0.2,0.4,0.6,
0.8,1.),.UNSPECIFIED.);
#5210=B_SPLINE_CURVE_WITH_KNOTS('',3,(#61598,#61599,#61600,#61601,#61602,
#61603),.UNSPECIFIED.,.F.,.F.,(4,1,1,4),(0.,0.333333333333333,0.666666666666667,
1.),.UNSPECIFIED.);
#5211=B_SPLINE_CURVE_WITH_KNOTS('',3,(#61652,#61653,#61654,#61655,#61656,
#61657,#61658,#61659,#61660,#61661,#61662,#61663,#61664,#61665,#61666,#61667,
#61668,#61669,#61670,#61671,#61672,#61673,#61674,#61675,#61676,#61677,#61678,
#61679,#61680,#61681,#61682,#61683,#61684,#61685,#61686,#61687,#61688,#61689,
#61690,#61691,#61692,#61693,#61694,#61695,#61696,#61697),.UNSPECIFIED.,
 .F.,.F.,(4,3,3,3,3,3,3,3,3,3,3,3,3,3,3,4),(0.,0.1043784464693,0.2,0.283394930391896,
0.360867881846374,0.4,0.483332416924849,0.500367549748771,0.576654137195905,
0.6,0.664965928734621,0.750065507865521,0.8,0.857538583663794,0.925983537066304,
1.),.UNSPECIFIED.);
#5212=B_SPLINE_CURVE_WITH_KNOTS('',3,(#61794,#61795,#61796,#61797,#61798,
#61799),.UNSPECIFIED.,.F.,.F.,(4,1,1,4),(0.,0.333333333333333,0.666666666666667,
1.),.UNSPECIFIED.);
#5213=B_SPLINE_CURVE_WITH_KNOTS('',3,(#61848,#61849,#61850,#61851,#61852,
#61853,#61854,#61855),.UNSPECIFIED.,.F.,.F.,(4,1,1,1,1,4),(0.,0.2,0.4,0.6,
0.8,1.),.UNSPECIFIED.);
#5214=B_SPLINE_CURVE_WITH_KNOTS('',3,(#61904,#61905,#61906,#61907,#61908,
#61909),.UNSPECIFIED.,.F.,.F.,(4,1,1,4),(0.,0.333333333333333,0.666666666666667,
1.),.UNSPECIFIED.);
#5215=B_SPLINE_CURVE_WITH_KNOTS('',3,(#61958,#61959,#61960,#61961,#61962,
#61963,#61964,#61965),.UNSPECIFIED.,.F.,.F.,(4,1,1,1,1,4),(0.,0.2,0.4,0.6,
0.8,1.),.UNSPECIFIED.);
#5216=B_SPLINE_CURVE_WITH_KNOTS('',3,(#62056,#62057,#62058,#62059,#62060,
#62061,#62062,#62063,#62064),.UNSPECIFIED.,.F.,.F.,(4,1,1,1,1,1,4),(0.,
0.166666666666667,0.333333333333333,0.5,0.666666666666667,0.833333333333333,
1.),.UNSPECIFIED.);
#5217=B_SPLINE_CURVE_WITH_KNOTS('',3,(#62113,#62114,#62115,#62116,#62117,
#62118,#62119,#62120,#62121,#62122,#62123,#62124,#62125,#62126,#62127,#62128,
#62129,#62130,#62131,#62132,#62133,#62134,#62135,#62136,#62137,#62138,#62139,
#62140,#62141,#62142,#62143,#62144,#62145,#62146,#62147,#62148,#62149,#62150,
#62151,#62152,#62153,#62154,#62155,#62156,#62157,#62158),.UNSPECIFIED.,
 .F.,.F.,(4,3,3,3,3,3,3,3,3,3,3,3,3,3,3,4),(0.,0.0705532368776688,0.138410457983923,
0.204124005083731,0.268728669208532,0.329255331900574,0.333333333333333,
0.447701129950281,0.503971527440847,0.604869291583097,0.666666666666667,
0.740394710787754,0.817622212285508,0.89196743123583,0.960337355768754,
1.),.UNSPECIFIED.);
#5218=B_SPLINE_CURVE_WITH_KNOTS('',3,(#62219,#62220,#62221,#62222,#62223,
#62224,#62225,#62226,#62227,#62228),.UNSPECIFIED.,.F.,.F.,(4,1,1,1,1,1,
1,4),(0.,0.142857142857143,0.285714285714286,0.428571428571429,0.571428571428571,
0.714285714285714,0.857142857142857,1.),.UNSPECIFIED.);
#5219=B_SPLINE_CURVE_WITH_KNOTS('',3,(#62277,#62278,#62279,#62280,#62281,
#62282),.UNSPECIFIED.,.F.,.F.,(4,1,1,4),(0.,0.333333333333333,0.666666666666667,
1.),.UNSPECIFIED.);
#5220=B_SPLINE_CURVE_WITH_KNOTS('',3,(#62397,#62398,#62399,#62400,#62401,
#62402,#62403,#62404,#62405),.UNSPECIFIED.,.F.,.F.,(4,1,1,1,1,1,4),(0.,
0.166666666666667,0.333333333333333,0.5,0.666666666666667,0.833333333333333,
1.),.UNSPECIFIED.);
#5221=B_SPLINE_CURVE_WITH_KNOTS('',3,(#62454,#62455,#62456,#62457,#62458,
#62459,#62460,#62461,#62462,#62463,#62464,#62465,#62466,#62467,#62468,#62469,
#62470,#62471,#62472,#62473,#62474,#62475,#62476,#62477,#62478,#62479,#62480,
#62481,#62482,#62483,#62484,#62485,#62486,#62487,#62488,#62489,#62490,#62491,
#62492,#62493,#62494,#62495,#62496),.UNSPECIFIED.,.F.,.F.,(4,3,3,3,3,3,
3,3,3,3,3,3,3,3,4),(0.,0.0712955369711357,0.140021288532912,0.206543615172917,
0.269938474253125,0.333333333333333,0.448593563483244,0.503970041015493,
0.606095307434122,0.666666666666667,0.740448191505333,0.817932804992747,
0.89266394714153,0.961425549660421,1.),.UNSPECIFIED.);
#5222=B_SPLINE_CURVE_WITH_KNOTS('',3,(#62557,#62558,#62559,#62560,#62561,
#62562,#62563,#62564,#62565,#62566),.UNSPECIFIED.,.F.,.F.,(4,1,1,1,1,1,
1,4),(0.,0.142857142857143,0.285714285714286,0.428571428571429,0.571428571428571,
0.714285714285714,0.857142857142857,1.),.UNSPECIFIED.);
#5223=B_SPLINE_CURVE_WITH_KNOTS('',3,(#62627,#62628,#62629,#62630,#62631,
#62632),.UNSPECIFIED.,.F.,.F.,(4,1,1,4),(0.,0.333333333333333,0.666666666666667,
1.),.UNSPECIFIED.);
#5224=VERTEX_POINT('',#18443);
#5225=VERTEX_POINT('',#18444);
#5226=VERTEX_POINT('',#18449);
#5227=VERTEX_POINT('',#18457);
#5228=VERTEX_POINT('',#18462);
#5229=VERTEX_POINT('',#18629);
#5230=VERTEX_POINT('',#18630);
#5231=VERTEX_POINT('',#18673);
#5232=VERTEX_POINT('',#18675);
#5233=VERTEX_POINT('',#18731);
#5234=VERTEX_POINT('',#18748);
#5235=VERTEX_POINT('',#18945);
#5236=VERTEX_POINT('',#18956);
#5237=VERTEX_POINT('',#18960);
#5238=VERTEX_POINT('',#18962);
#5239=VERTEX_POINT('',#18965);
#5240=VERTEX_POINT('',#18966);
#5241=VERTEX_POINT('',#18968);
#5242=VERTEX_POINT('',#18970);
#5243=VERTEX_POINT('',#18974);
#5244=VERTEX_POINT('',#18975);
#5245=VERTEX_POINT('',#18980);
#5246=VERTEX_POINT('',#18981);
#5247=VERTEX_POINT('',#18986);
#5248=VERTEX_POINT('',#18987);
#5249=VERTEX_POINT('',#18989);
#5250=VERTEX_POINT('',#18991);
#5251=VERTEX_POINT('',#18993);
#5252=VERTEX_POINT('',#18995);
#5253=VERTEX_POINT('',#18997);
#5254=VERTEX_POINT('',#18999);
#5255=VERTEX_POINT('',#19001);
#5256=VERTEX_POINT('',#19003);
#5257=VERTEX_POINT('',#19005);
#5258=VERTEX_POINT('',#19007);
#5259=VERTEX_POINT('',#19011);
#5260=VERTEX_POINT('',#19012);
#5261=VERTEX_POINT('',#19015);
#5262=VERTEX_POINT('',#19017);
#5263=VERTEX_POINT('',#19020);
#5264=VERTEX_POINT('',#19022);
#5265=VERTEX_POINT('',#19027);
#5266=VERTEX_POINT('',#19028);
#5267=VERTEX_POINT('',#19033);
#5268=VERTEX_POINT('',#19034);
#5269=VERTEX_POINT('',#19036);
#5270=VERTEX_POINT('',#19038);
#5271=VERTEX_POINT('',#19042);
#5272=VERTEX_POINT('',#19043);
#5273=VERTEX_POINT('',#19045);
#5274=VERTEX_POINT('',#19083);
#5275=VERTEX_POINT('',#19085);
#5276=VERTEX_POINT('',#19087);
#5277=VERTEX_POINT('',#19089);
#5278=VERTEX_POINT('',#19091);
#5279=VERTEX_POINT('',#19093);
#5280=VERTEX_POINT('',#19095);
#5281=VERTEX_POINT('',#19097);
#5282=VERTEX_POINT('',#19099);
#5283=VERTEX_POINT('',#19103);
#5284=VERTEX_POINT('',#19105);
#5285=VERTEX_POINT('',#19107);
#5286=VERTEX_POINT('',#19109);
#5287=VERTEX_POINT('',#19111);
#5288=VERTEX_POINT('',#19113);
#5289=VERTEX_POINT('',#19115);
#5290=VERTEX_POINT('',#19126);
#5291=VERTEX_POINT('',#19128);
#5292=VERTEX_POINT('',#19139);
#5293=VERTEX_POINT('',#19143);
#5294=VERTEX_POINT('',#19144);
#5295=VERTEX_POINT('',#19146);
#5296=VERTEX_POINT('',#19148);
#5297=VERTEX_POINT('',#19156);
#5298=VERTEX_POINT('',#19157);
#5299=VERTEX_POINT('',#19159);
#5300=VERTEX_POINT('',#19161);
#5301=VERTEX_POINT('',#19163);
#5302=VERTEX_POINT('',#19167);
#5303=VERTEX_POINT('',#19168);
#5304=VERTEX_POINT('',#19171);
#5305=VERTEX_POINT('',#19173);
#5306=VERTEX_POINT('',#19184);
#5307=VERTEX_POINT('',#19186);
#5308=VERTEX_POINT('',#19197);
#5309=VERTEX_POINT('',#19199);
#5310=VERTEX_POINT('',#19203);
#5311=VERTEX_POINT('',#19204);
#5312=VERTEX_POINT('',#19245);
#5313=VERTEX_POINT('',#19247);
#5314=VERTEX_POINT('',#19249);
#5315=VERTEX_POINT('',#19251);
#5316=VERTEX_POINT('',#19256);
#5317=VERTEX_POINT('',#19261);
#5318=VERTEX_POINT('',#19263);
#5319=VERTEX_POINT('',#19267);
#5320=VERTEX_POINT('',#19268);
#5321=VERTEX_POINT('',#19270);
#5322=VERTEX_POINT('',#19272);
#5323=VERTEX_POINT('',#19274);
#5324=VERTEX_POINT('',#19276);
#5325=VERTEX_POINT('',#19278);
#5326=VERTEX_POINT('',#19280);
#5327=VERTEX_POINT('',#19282);
#5328=VERTEX_POINT('',#19284);
#5329=VERTEX_POINT('',#19286);
#5330=VERTEX_POINT('',#19288);
#5331=VERTEX_POINT('',#19292);
#5332=VERTEX_POINT('',#19293);
#5333=VERTEX_POINT('',#19296);
#5334=VERTEX_POINT('',#19298);
#5335=VERTEX_POINT('',#19301);
#5336=VERTEX_POINT('',#19303);
#5337=VERTEX_POINT('',#19308);
#5338=VERTEX_POINT('',#19309);
#5339=VERTEX_POINT('',#19311);
#5340=VERTEX_POINT('',#19313);
#5341=VERTEX_POINT('',#19315);
#5342=VERTEX_POINT('',#19317);
#5343=VERTEX_POINT('',#19319);
#5344=VERTEX_POINT('',#19321);
#5345=VERTEX_POINT('',#19323);
#5346=VERTEX_POINT('',#19325);
#5347=VERTEX_POINT('',#19327);
#5348=VERTEX_POINT('',#19367);
#5349=VERTEX_POINT('',#19368);
#5350=VERTEX_POINT('',#19370);
#5351=VERTEX_POINT('',#19372);
#5352=VERTEX_POINT('',#19374);
#5353=VERTEX_POINT('',#19376);
#5354=VERTEX_POINT('',#19378);
#5355=VERTEX_POINT('',#19380);
#5356=VERTEX_POINT('',#19391);
#5357=VERTEX_POINT('',#19393);
#5358=VERTEX_POINT('',#19406);
#5359=VERTEX_POINT('',#19407);
#5360=VERTEX_POINT('',#19409);
#5361=VERTEX_POINT('',#19411);
#5362=VERTEX_POINT('',#19413);
#5363=VERTEX_POINT('',#19446);
#5364=VERTEX_POINT('',#19447);
#5365=VERTEX_POINT('',#19557);
#5366=VERTEX_POINT('',#19725);
#5367=VERTEX_POINT('',#19726);
#5368=VERTEX_POINT('',#19743);
#5369=VERTEX_POINT('',#20113);
#5370=VERTEX_POINT('',#20114);
#5371=VERTEX_POINT('',#20120);
#5372=VERTEX_POINT('',#20122);
#5373=VERTEX_POINT('',#20154);
#5374=VERTEX_POINT('',#20156);
#5375=VERTEX_POINT('',#20183);
#5376=VERTEX_POINT('',#20184);
#5377=VERTEX_POINT('',#20207);
#5378=VERTEX_POINT('',#20208);
#5379=VERTEX_POINT('',#20210);
#5380=VERTEX_POINT('',#20212);
#5381=VERTEX_POINT('',#20214);
#5382=VERTEX_POINT('',#20216);
#5383=VERTEX_POINT('',#20218);
#5384=VERTEX_POINT('',#20220);
#5385=VERTEX_POINT('',#20224);
#5386=VERTEX_POINT('',#20359);
#5387=VERTEX_POINT('',#20363);
#5388=VERTEX_POINT('',#20364);
#5389=VERTEX_POINT('',#20367);
#5390=VERTEX_POINT('',#20369);
#5391=VERTEX_POINT('',#20371);
#5392=VERTEX_POINT('',#20375);
#5393=VERTEX_POINT('',#20379);
#5394=VERTEX_POINT('',#20382);
#5395=VERTEX_POINT('',#20444);
#5396=VERTEX_POINT('',#20445);
#5397=VERTEX_POINT('',#20639);
#5398=VERTEX_POINT('',#20871);
#5399=VERTEX_POINT('',#20877);
#5400=VERTEX_POINT('',#21103);
#5401=VERTEX_POINT('',#21105);
#5402=VERTEX_POINT('',#21109);
#5403=VERTEX_POINT('',#21110);
#5404=VERTEX_POINT('',#21153);
#5405=VERTEX_POINT('',#21159);
#5406=VERTEX_POINT('',#21268);
#5407=VERTEX_POINT('',#21269);
#5408=VERTEX_POINT('',#21325);
#5409=VERTEX_POINT('',#21336);
#5410=VERTEX_POINT('',#21376);
#5411=VERTEX_POINT('',#21378);
#5412=VERTEX_POINT('',#21382);
#5413=VERTEX_POINT('',#21451);
#5414=VERTEX_POINT('',#21452);
#5415=VERTEX_POINT('',#21508);
#5416=VERTEX_POINT('',#21519);
#5417=VERTEX_POINT('',#21562);
#5418=VERTEX_POINT('',#21564);
#5419=VERTEX_POINT('',#21566);
#5420=VERTEX_POINT('',#21574);
#5421=VERTEX_POINT('',#21578);
#5422=VERTEX_POINT('',#21580);
#5423=VERTEX_POINT('',#21584);
#5424=VERTEX_POINT('',#21586);
#5425=VERTEX_POINT('',#21758);
#5426=VERTEX_POINT('',#21850);
#5427=VERTEX_POINT('',#21926);
#5428=VERTEX_POINT('',#21989);
#5429=VERTEX_POINT('',#21990);
#5430=VERTEX_POINT('',#22009);
#5431=VERTEX_POINT('',#22011);
#5432=VERTEX_POINT('',#22118);
#5433=VERTEX_POINT('',#22120);
#5434=VERTEX_POINT('',#22222);
#5435=VERTEX_POINT('',#22233);
#5436=VERTEX_POINT('',#22256);
#5437=VERTEX_POINT('',#22392);
#5438=VERTEX_POINT('',#22393);
#5439=VERTEX_POINT('',#22395);
#5440=VERTEX_POINT('',#22397);
#5441=VERTEX_POINT('',#22399);
#5442=VERTEX_POINT('',#22405);
#5443=VERTEX_POINT('',#22411);
#5444=VERTEX_POINT('',#22414);
#5445=VERTEX_POINT('',#22416);
#5446=VERTEX_POINT('',#22418);
#5447=VERTEX_POINT('',#22433);
#5448=VERTEX_POINT('',#22628);
#5449=VERTEX_POINT('',#22629);
#5450=VERTEX_POINT('',#22631);
#5451=VERTEX_POINT('',#22633);
#5452=VERTEX_POINT('',#22643);
#5453=VERTEX_POINT('',#22644);
#5454=VERTEX_POINT('',#22646);
#5455=VERTEX_POINT('',#22651);
#5456=VERTEX_POINT('',#22652);
#5457=VERTEX_POINT('',#22657);
#5458=VERTEX_POINT('',#22658);
#5459=VERTEX_POINT('',#22663);
#5460=VERTEX_POINT('',#22664);
#5461=VERTEX_POINT('',#22680);
#5462=VERTEX_POINT('',#22682);
#5463=VERTEX_POINT('',#22686);
#5464=VERTEX_POINT('',#22690);
#5465=VERTEX_POINT('',#22697);
#5466=VERTEX_POINT('',#22701);
#5467=VERTEX_POINT('',#22703);
#5468=VERTEX_POINT('',#22709);
#5469=VERTEX_POINT('',#22777);
#5470=VERTEX_POINT('',#22779);
#5471=VERTEX_POINT('',#22838);
#5472=VERTEX_POINT('',#22846);
#5473=VERTEX_POINT('',#23023);
#5474=VERTEX_POINT('',#23032);
#5475=VERTEX_POINT('',#23524);
#5476=VERTEX_POINT('',#23529);
#5477=VERTEX_POINT('',#23607);
#5478=VERTEX_POINT('',#23624);
#5479=VERTEX_POINT('',#23704);
#5480=VERTEX_POINT('',#23841);
#5481=VERTEX_POINT('',#23849);
#5482=VERTEX_POINT('',#23897);
#5483=VERTEX_POINT('',#23899);
#5484=VERTEX_POINT('',#25424);
#5485=VERTEX_POINT('',#26209);
#5486=VERTEX_POINT('',#27270);
#5487=VERTEX_POINT('',#28921);
#5488=VERTEX_POINT('',#28925);
#5489=VERTEX_POINT('',#28926);
#5490=VERTEX_POINT('',#29115);
#5491=VERTEX_POINT('',#29127);
#5492=VERTEX_POINT('',#29131);
#5493=VERTEX_POINT('',#29135);
#5494=VERTEX_POINT('',#29280);
#5495=VERTEX_POINT('',#29428);
#5496=VERTEX_POINT('',#29430);
#5497=VERTEX_POINT('',#29575);
#5498=VERTEX_POINT('',#29577);
#5499=VERTEX_POINT('',#29581);
#5500=VERTEX_POINT('',#29585);
#5501=VERTEX_POINT('',#29589);
#5502=VERTEX_POINT('',#29601);
#5503=VERTEX_POINT('',#29602);
#5504=VERTEX_POINT('',#29604);
#5505=VERTEX_POINT('',#29606);
#5506=VERTEX_POINT('',#29610);
#5507=VERTEX_POINT('',#29611);
#5508=VERTEX_POINT('',#29627);
#5509=VERTEX_POINT('',#29629);
#5510=VERTEX_POINT('',#29633);
#5511=VERTEX_POINT('',#29637);
#5512=VERTEX_POINT('',#29639);
#5513=VERTEX_POINT('',#29643);
#5514=VERTEX_POINT('',#29650);
#5515=VERTEX_POINT('',#29652);
#5516=VERTEX_POINT('',#29656);
#5517=VERTEX_POINT('',#29657);
#5518=VERTEX_POINT('',#29662);
#5519=VERTEX_POINT('',#29663);
#5520=VERTEX_POINT('',#29675);
#5521=VERTEX_POINT('',#29679);
#5522=VERTEX_POINT('',#29681);
#5523=VERTEX_POINT('',#29685);
#5524=VERTEX_POINT('',#29687);
#5525=VERTEX_POINT('',#29691);
#5526=VERTEX_POINT('',#29692);
#5527=VERTEX_POINT('',#29694);
#5528=VERTEX_POINT('',#29696);
#5529=VERTEX_POINT('',#29700);
#5530=VERTEX_POINT('',#29706);
#5531=VERTEX_POINT('',#29710);
#5532=VERTEX_POINT('',#29712);
#5533=VERTEX_POINT('',#29716);
#5534=VERTEX_POINT('',#29720);
#5535=VERTEX_POINT('',#29722);
#5536=VERTEX_POINT('',#29726);
#5537=VERTEX_POINT('',#29749);
#5538=VERTEX_POINT('',#29750);
#5539=VERTEX_POINT('',#29764);
#5540=VERTEX_POINT('',#29775);
#5541=VERTEX_POINT('',#29777);
#5542=VERTEX_POINT('',#29779);
#5543=VERTEX_POINT('',#29781);
#5544=VERTEX_POINT('',#29783);
#5545=VERTEX_POINT('',#29795);
#5546=VERTEX_POINT('',#29797);
#5547=VERTEX_POINT('',#29808);
#5548=VERTEX_POINT('',#29810);
#5549=VERTEX_POINT('',#29812);
#5550=VERTEX_POINT('',#29815);
#5551=VERTEX_POINT('',#29816);
#5552=VERTEX_POINT('',#29818);
#5553=VERTEX_POINT('',#29820);
#5554=VERTEX_POINT('',#29822);
#5555=VERTEX_POINT('',#29824);
#5556=VERTEX_POINT('',#29826);
#5557=VERTEX_POINT('',#29837);
#5558=VERTEX_POINT('',#29847);
#5559=VERTEX_POINT('',#29848);
#5560=VERTEX_POINT('',#29850);
#5561=VERTEX_POINT('',#29859);
#5562=VERTEX_POINT('',#29861);
#5563=VERTEX_POINT('',#29870);
#5564=VERTEX_POINT('',#29872);
#5565=VERTEX_POINT('',#29874);
#5566=VERTEX_POINT('',#29878);
#5567=VERTEX_POINT('',#30017);
#5568=VERTEX_POINT('',#30018);
#5569=VERTEX_POINT('',#30020);
#5570=VERTEX_POINT('',#30022);
#5571=VERTEX_POINT('',#30033);
#5572=VERTEX_POINT('',#30035);
#5573=VERTEX_POINT('',#30046);
#5574=VERTEX_POINT('',#30048);
#5575=VERTEX_POINT('',#30050);
#5576=VERTEX_POINT('',#30055);
#5577=VERTEX_POINT('',#30057);
#5578=VERTEX_POINT('',#30116);
#5579=VERTEX_POINT('',#30125);
#5580=VERTEX_POINT('',#30127);
#5581=VERTEX_POINT('',#30183);
#5582=VERTEX_POINT('',#30244);
#5583=VERTEX_POINT('',#30246);
#5584=VERTEX_POINT('',#30250);
#5585=VERTEX_POINT('',#30251);
#5586=VERTEX_POINT('',#30253);
#5587=VERTEX_POINT('',#30255);
#5588=VERTEX_POINT('',#30263);
#5589=VERTEX_POINT('',#30265);
#5590=VERTEX_POINT('',#30380);
#5591=VERTEX_POINT('',#30382);
#5592=VERTEX_POINT('',#30386);
#5593=VERTEX_POINT('',#30388);
#5594=VERTEX_POINT('',#30390);
#5595=VERTEX_POINT('',#30392);
#5596=VERTEX_POINT('',#30396);
#5597=VERTEX_POINT('',#30398);
#5598=VERTEX_POINT('',#30455);
#5599=VERTEX_POINT('',#30559);
#5600=VERTEX_POINT('',#30575);
#5601=VERTEX_POINT('',#30576);
#5602=VERTEX_POINT('',#30578);
#5603=VERTEX_POINT('',#30580);
#5604=VERTEX_POINT('',#30584);
#5605=VERTEX_POINT('',#30713);
#5606=VERTEX_POINT('',#30772);
#5607=VERTEX_POINT('',#30834);
#5608=VERTEX_POINT('',#30836);
#5609=VERTEX_POINT('',#30847);
#5610=VERTEX_POINT('',#30849);
#5611=VERTEX_POINT('',#30860);
#5612=VERTEX_POINT('',#30862);
#5613=VERTEX_POINT('',#30864);
#5614=VERTEX_POINT('',#30866);
#5615=VERTEX_POINT('',#30873);
#5616=VERTEX_POINT('',#30875);
#5617=VERTEX_POINT('',#30902);
#5618=VERTEX_POINT('',#31182);
#5619=VERTEX_POINT('',#31186);
#5620=VERTEX_POINT('',#31187);
#5621=VERTEX_POINT('',#31194);
#5622=VERTEX_POINT('',#31415);
#5623=VERTEX_POINT('',#31419);
#5624=VERTEX_POINT('',#31421);
#5625=VERTEX_POINT('',#31825);
#5626=VERTEX_POINT('',#31826);
#5627=VERTEX_POINT('',#31828);
#5628=VERTEX_POINT('',#31831);
#5629=VERTEX_POINT('',#31838);
#5630=VERTEX_POINT('',#31840);
#5631=VERTEX_POINT('',#31848);
#5632=VERTEX_POINT('',#31851);
#5633=VERTEX_POINT('',#31975);
#5634=VERTEX_POINT('',#32094);
#5635=VERTEX_POINT('',#32096);
#5636=VERTEX_POINT('',#32100);
#5637=VERTEX_POINT('',#32102);
#5638=VERTEX_POINT('',#32247);
#5639=VERTEX_POINT('',#32250);
#5640=VERTEX_POINT('',#32256);
#5641=VERTEX_POINT('',#32258);
#5642=VERTEX_POINT('',#32267);
#5643=VERTEX_POINT('',#32302);
#5644=VERTEX_POINT('',#32304);
#5645=VERTEX_POINT('',#32322);
#5646=VERTEX_POINT('',#32328);
#5647=VERTEX_POINT('',#32336);
#5648=VERTEX_POINT('',#32338);
#5649=VERTEX_POINT('',#32340);
#5650=VERTEX_POINT('',#32344);
#5651=VERTEX_POINT('',#32400);
#5652=VERTEX_POINT('',#32402);
#5653=VERTEX_POINT('',#32472);
#5654=VERTEX_POINT('',#32474);
#5655=VERTEX_POINT('',#32721);
#5656=VERTEX_POINT('',#32977);
#5657=VERTEX_POINT('',#33042);
#5658=VERTEX_POINT('',#33080);
#5659=VERTEX_POINT('',#33195);
#5660=VERTEX_POINT('',#33404);
#5661=VERTEX_POINT('',#33412);
#5662=VERTEX_POINT('',#33549);
#5663=VERTEX_POINT('',#33694);
#5664=VERTEX_POINT('',#33696);
#5665=VERTEX_POINT('',#33700);
#5666=VERTEX_POINT('',#33706);
#5667=VERTEX_POINT('',#33714);
#5668=VERTEX_POINT('',#33715);
#5669=VERTEX_POINT('',#33718);
#5670=VERTEX_POINT('',#33720);
#5671=VERTEX_POINT('',#33724);
#5672=VERTEX_POINT('',#33725);
#5673=VERTEX_POINT('',#33773);
#5674=VERTEX_POINT('',#33820);
#5675=VERTEX_POINT('',#34083);
#5676=VERTEX_POINT('',#34431);
#5677=VERTEX_POINT('',#34753);
#5678=VERTEX_POINT('',#34754);
#5679=VERTEX_POINT('',#34756);
#5680=VERTEX_POINT('',#34758);
#5681=VERTEX_POINT('',#34762);
#5682=VERTEX_POINT('',#34763);
#5683=VERTEX_POINT('',#34765);
#5684=VERTEX_POINT('',#34767);
#5685=VERTEX_POINT('',#34771);
#5686=VERTEX_POINT('',#34772);
#5687=VERTEX_POINT('',#34774);
#5688=VERTEX_POINT('',#34776);
#5689=VERTEX_POINT('',#34780);
#5690=VERTEX_POINT('',#34781);
#5691=VERTEX_POINT('',#34909);
#5692=VERTEX_POINT('',#34911);
#5693=VERTEX_POINT('',#34915);
#5694=VERTEX_POINT('',#34916);
#5695=VERTEX_POINT('',#35044);
#5696=VERTEX_POINT('',#35046);
#5697=VERTEX_POINT('',#35050);
#5698=VERTEX_POINT('',#35052);
#5699=VERTEX_POINT('',#35054);
#5700=VERTEX_POINT('',#35056);
#5701=VERTEX_POINT('',#35060);
#5702=VERTEX_POINT('',#35061);
#5703=VERTEX_POINT('',#35063);
#5704=VERTEX_POINT('',#35107);
#5705=VERTEX_POINT('',#35154);
#5706=VERTEX_POINT('',#35156);
#5707=VERTEX_POINT('',#35197);
#5708=VERTEX_POINT('',#35250);
#5709=VERTEX_POINT('',#35254);
#5710=VERTEX_POINT('',#35255);
#5711=VERTEX_POINT('',#35257);
#5712=VERTEX_POINT('',#35260);
#5713=VERTEX_POINT('',#35264);
#5714=VERTEX_POINT('',#35266);
#5715=VERTEX_POINT('',#35307);
#5716=VERTEX_POINT('',#35360);
#5717=VERTEX_POINT('',#35364);
#5718=VERTEX_POINT('',#35365);
#5719=VERTEX_POINT('',#35367);
#5720=VERTEX_POINT('',#35405);
#5721=VERTEX_POINT('',#35473);
#5722=VERTEX_POINT('',#35475);
#5723=VERTEX_POINT('',#35477);
#5724=VERTEX_POINT('',#35479);
#5725=VERTEX_POINT('',#35483);
#5726=VERTEX_POINT('',#35487);
#5727=VERTEX_POINT('',#35491);
#5728=VERTEX_POINT('',#35493);
#5729=VERTEX_POINT('',#35495);
#5730=VERTEX_POINT('',#35497);
#5731=VERTEX_POINT('',#35501);
#5732=VERTEX_POINT('',#35505);
#5733=VERTEX_POINT('',#35509);
#5734=VERTEX_POINT('',#35513);
#5735=VERTEX_POINT('',#35517);
#5736=VERTEX_POINT('',#35519);
#5737=VERTEX_POINT('',#35521);
#5738=VERTEX_POINT('',#35523);
#5739=VERTEX_POINT('',#35525);
#5740=VERTEX_POINT('',#35593);
#5741=VERTEX_POINT('',#35595);
#5742=VERTEX_POINT('',#35597);
#5743=VERTEX_POINT('',#35599);
#5744=VERTEX_POINT('',#35667);
#5745=VERTEX_POINT('',#35671);
#5746=VERTEX_POINT('',#35742);
#5747=VERTEX_POINT('',#35928);
#5748=VERTEX_POINT('',#35937);
#5749=VERTEX_POINT('',#36147);
#5750=VERTEX_POINT('',#36151);
#5751=VERTEX_POINT('',#36197);
#5752=VERTEX_POINT('',#36199);
#5753=VERTEX_POINT('',#36253);
#5754=VERTEX_POINT('',#36254);
#5755=VERTEX_POINT('',#36280);
#5756=VERTEX_POINT('',#36282);
#5757=VERTEX_POINT('',#36328);
#5758=VERTEX_POINT('',#36335);
#5759=VERTEX_POINT('',#36428);
#5760=VERTEX_POINT('',#36429);
#5761=VERTEX_POINT('',#36479);
#5762=VERTEX_POINT('',#36480);
#5763=VERTEX_POINT('',#36482);
#5764=VERTEX_POINT('',#36484);
#5765=VERTEX_POINT('',#36486);
#5766=VERTEX_POINT('',#36527);
#5767=VERTEX_POINT('',#36580);
#5768=VERTEX_POINT('',#36582);
#5769=VERTEX_POINT('',#36584);
#5770=VERTEX_POINT('',#36586);
#5771=VERTEX_POINT('',#36630);
#5772=VERTEX_POINT('',#36686);
#5773=VERTEX_POINT('',#36688);
#5774=VERTEX_POINT('',#36738);
#5775=VERTEX_POINT('',#36794);
#5776=VERTEX_POINT('',#36796);
#5777=VERTEX_POINT('',#36798);
#5778=VERTEX_POINT('',#36800);
#5779=VERTEX_POINT('',#36844);
#5780=VERTEX_POINT('',#36891);
#5781=VERTEX_POINT('',#36911);
#5782=VERTEX_POINT('',#36948);
#5783=VERTEX_POINT('',#36969);
#5784=VERTEX_POINT('',#36971);
#5785=VERTEX_POINT('',#36973);
#5786=VERTEX_POINT('',#36977);
#5787=VERTEX_POINT('',#37003);
#5788=VERTEX_POINT('',#37050);
#5789=VERTEX_POINT('',#37054);
#5790=VERTEX_POINT('',#37056);
#5791=VERTEX_POINT('',#37060);
#5792=VERTEX_POINT('',#37126);
#5793=VERTEX_POINT('',#37170);
#5794=VERTEX_POINT('',#37224);
#5795=VERTEX_POINT('',#37226);
#5796=VERTEX_POINT('',#37230);
#5797=VERTEX_POINT('',#37232);
#5798=VERTEX_POINT('',#37234);
#5799=VERTEX_POINT('',#37236);
#5800=VERTEX_POINT('',#37302);
#5801=VERTEX_POINT('',#37310);
#5802=VERTEX_POINT('',#37319);
#5803=VERTEX_POINT('',#37321);
#5804=VERTEX_POINT('',#37325);
#5805=VERTEX_POINT('',#37391);
#5806=VERTEX_POINT('',#37399);
#5807=VERTEX_POINT('',#37408);
#5808=VERTEX_POINT('',#37410);
#5809=VERTEX_POINT('',#37414);
#5810=VERTEX_POINT('',#37416);
#5811=VERTEX_POINT('',#37418);
#5812=VERTEX_POINT('',#37484);
#5813=VERTEX_POINT('',#37492);
#5814=VERTEX_POINT('',#37543);
#5815=VERTEX_POINT('',#37569);
#5816=VERTEX_POINT('',#37616);
#5817=VERTEX_POINT('',#37620);
#5818=VERTEX_POINT('',#37622);
#5819=VERTEX_POINT('',#37624);
#5820=VERTEX_POINT('',#37626);
#5821=VERTEX_POINT('',#37628);
#5822=VERTEX_POINT('',#37632);
#5823=VERTEX_POINT('',#37703);
#5824=VERTEX_POINT('',#37921);
#5825=VERTEX_POINT('',#37922);
#5826=VERTEX_POINT('',#37966);
#5827=VERTEX_POINT('',#37968);
#5828=VERTEX_POINT('',#37970);
#5829=VERTEX_POINT('',#37972);
#5830=VERTEX_POINT('',#38086);
#5831=VERTEX_POINT('',#38313);
#5832=VERTEX_POINT('',#38315);
#5833=VERTEX_POINT('',#38321);
#5834=VERTEX_POINT('',#38323);
#5835=VERTEX_POINT('',#38329);
#5836=VERTEX_POINT('',#38331);
#5837=VERTEX_POINT('',#38454);
#5838=VERTEX_POINT('',#38455);
#5839=VERTEX_POINT('',#38457);
#5840=VERTEX_POINT('',#38459);
#5841=VERTEX_POINT('',#38463);
#5842=VERTEX_POINT('',#38465);
#5843=VERTEX_POINT('',#38467);
#5844=VERTEX_POINT('',#38469);
#5845=VERTEX_POINT('',#38473);
#5846=VERTEX_POINT('',#38482);
#5847=VERTEX_POINT('',#38486);
#5848=VERTEX_POINT('',#38526);
#5849=VERTEX_POINT('',#38536);
#5850=VERTEX_POINT('',#38538);
#5851=VERTEX_POINT('',#38540);
#5852=VERTEX_POINT('',#38544);
#5853=VERTEX_POINT('',#38546);
#5854=VERTEX_POINT('',#38550);
#5855=VERTEX_POINT('',#38551);
#5856=VERTEX_POINT('',#38679);
#5857=VERTEX_POINT('',#38681);
#5858=VERTEX_POINT('',#38685);
#5859=VERTEX_POINT('',#38686);
#5860=VERTEX_POINT('',#38814);
#5861=VERTEX_POINT('',#38816);
#5862=VERTEX_POINT('',#38820);
#5863=VERTEX_POINT('',#38822);
#5864=VERTEX_POINT('',#38824);
#5865=VERTEX_POINT('',#38826);
#5866=VERTEX_POINT('',#38830);
#5867=VERTEX_POINT('',#38831);
#5868=VERTEX_POINT('',#38833);
#5869=VERTEX_POINT('',#38877);
#5870=VERTEX_POINT('',#38924);
#5871=VERTEX_POINT('',#38926);
#5872=VERTEX_POINT('',#38967);
#5873=VERTEX_POINT('',#39020);
#5874=VERTEX_POINT('',#39024);
#5875=VERTEX_POINT('',#39025);
#5876=VERTEX_POINT('',#39027);
#5877=VERTEX_POINT('',#39030);
#5878=VERTEX_POINT('',#39034);
#5879=VERTEX_POINT('',#39036);
#5880=VERTEX_POINT('',#39077);
#5881=VERTEX_POINT('',#39130);
#5882=VERTEX_POINT('',#39134);
#5883=VERTEX_POINT('',#39135);
#5884=VERTEX_POINT('',#39137);
#5885=VERTEX_POINT('',#39175);
#5886=VERTEX_POINT('',#39243);
#5887=VERTEX_POINT('',#39245);
#5888=VERTEX_POINT('',#39247);
#5889=VERTEX_POINT('',#39249);
#5890=VERTEX_POINT('',#39253);
#5891=VERTEX_POINT('',#39257);
#5892=VERTEX_POINT('',#39261);
#5893=VERTEX_POINT('',#39263);
#5894=VERTEX_POINT('',#39265);
#5895=VERTEX_POINT('',#39267);
#5896=VERTEX_POINT('',#39271);
#5897=VERTEX_POINT('',#39275);
#5898=VERTEX_POINT('',#39279);
#5899=VERTEX_POINT('',#39280);
#5900=VERTEX_POINT('',#39282);
#5901=VERTEX_POINT('',#39284);
#5902=VERTEX_POINT('',#39286);
#5903=VERTEX_POINT('',#39288);
#5904=VERTEX_POINT('',#39290);
#5905=VERTEX_POINT('',#39358);
#5906=VERTEX_POINT('',#39360);
#5907=VERTEX_POINT('',#39362);
#5908=VERTEX_POINT('',#39364);
#5909=VERTEX_POINT('',#39432);
#5910=VERTEX_POINT('',#39436);
#5911=VERTEX_POINT('',#39507);
#5912=VERTEX_POINT('',#39520);
#5913=VERTEX_POINT('',#39522);
#5914=VERTEX_POINT('',#39697);
#5915=VERTEX_POINT('',#39701);
#5916=VERTEX_POINT('',#39912);
#5917=VERTEX_POINT('',#39916);
#5918=VERTEX_POINT('',#39962);
#5919=VERTEX_POINT('',#39964);
#5920=VERTEX_POINT('',#40018);
#5921=VERTEX_POINT('',#40019);
#5922=VERTEX_POINT('',#40045);
#5923=VERTEX_POINT('',#40047);
#5924=VERTEX_POINT('',#40093);
#5925=VERTEX_POINT('',#40100);
#5926=VERTEX_POINT('',#40102);
#5927=VERTEX_POINT('',#40199);
#5928=VERTEX_POINT('',#40200);
#5929=VERTEX_POINT('',#40250);
#5930=VERTEX_POINT('',#40251);
#5931=VERTEX_POINT('',#40253);
#5932=VERTEX_POINT('',#40255);
#5933=VERTEX_POINT('',#40257);
#5934=VERTEX_POINT('',#40298);
#5935=VERTEX_POINT('',#40351);
#5936=VERTEX_POINT('',#40353);
#5937=VERTEX_POINT('',#40355);
#5938=VERTEX_POINT('',#40357);
#5939=VERTEX_POINT('',#40401);
#5940=VERTEX_POINT('',#40457);
#5941=VERTEX_POINT('',#40459);
#5942=VERTEX_POINT('',#40509);
#5943=VERTEX_POINT('',#40565);
#5944=VERTEX_POINT('',#40567);
#5945=VERTEX_POINT('',#40569);
#5946=VERTEX_POINT('',#40571);
#5947=VERTEX_POINT('',#40615);
#5948=VERTEX_POINT('',#40662);
#5949=VERTEX_POINT('',#40682);
#5950=VERTEX_POINT('',#40719);
#5951=VERTEX_POINT('',#40740);
#5952=VERTEX_POINT('',#40742);
#5953=VERTEX_POINT('',#40744);
#5954=VERTEX_POINT('',#40748);
#5955=VERTEX_POINT('',#40774);
#5956=VERTEX_POINT('',#40821);
#5957=VERTEX_POINT('',#40825);
#5958=VERTEX_POINT('',#40827);
#5959=VERTEX_POINT('',#40831);
#5960=VERTEX_POINT('',#40897);
#5961=VERTEX_POINT('',#40941);
#5962=VERTEX_POINT('',#40975);
#5963=VERTEX_POINT('',#40977);
#5964=VERTEX_POINT('',#40981);
#5965=VERTEX_POINT('',#40983);
#5966=VERTEX_POINT('',#40985);
#5967=VERTEX_POINT('',#40987);
#5968=VERTEX_POINT('',#41053);
#5969=VERTEX_POINT('',#41061);
#5970=VERTEX_POINT('',#41070);
#5971=VERTEX_POINT('',#41072);
#5972=VERTEX_POINT('',#41076);
#5973=VERTEX_POINT('',#41142);
#5974=VERTEX_POINT('',#41150);
#5975=VERTEX_POINT('',#41159);
#5976=VERTEX_POINT('',#41161);
#5977=VERTEX_POINT('',#41165);
#5978=VERTEX_POINT('',#41167);
#5979=VERTEX_POINT('',#41169);
#5980=VERTEX_POINT('',#41235);
#5981=VERTEX_POINT('',#41243);
#5982=VERTEX_POINT('',#41279);
#5983=VERTEX_POINT('',#41302);
#5984=VERTEX_POINT('',#41349);
#5985=VERTEX_POINT('',#41353);
#5986=VERTEX_POINT('',#41355);
#5987=VERTEX_POINT('',#41357);
#5988=VERTEX_POINT('',#41359);
#5989=VERTEX_POINT('',#41361);
#5990=VERTEX_POINT('',#41365);
#5991=VERTEX_POINT('',#41436);
#5992=VERTEX_POINT('',#41647);
#5993=VERTEX_POINT('',#41648);
#5994=VERTEX_POINT('',#41692);
#5995=VERTEX_POINT('',#41694);
#5996=VERTEX_POINT('',#41696);
#5997=VERTEX_POINT('',#41698);
#5998=VERTEX_POINT('',#41850);
#5999=VERTEX_POINT('',#42077);
#6000=VERTEX_POINT('',#42079);
#6001=VERTEX_POINT('',#42085);
#6002=VERTEX_POINT('',#42087);
#6003=VERTEX_POINT('',#42093);
#6004=VERTEX_POINT('',#42095);
#6005=VERTEX_POINT('',#42283);
#6006=VERTEX_POINT('',#42289);
#6007=VERTEX_POINT('',#42297);
#6008=VERTEX_POINT('',#42299);
#6009=VERTEX_POINT('',#42301);
#6010=VERTEX_POINT('',#42305);
#6011=VERTEX_POINT('',#42343);
#6012=VERTEX_POINT('',#42381);
#6013=VERTEX_POINT('',#42418);
#6014=VERTEX_POINT('',#42420);
#6015=VERTEX_POINT('',#42422);
#6016=VERTEX_POINT('',#42424);
#6017=VERTEX_POINT('',#42426);
#6018=VERTEX_POINT('',#42428);
#6019=VERTEX_POINT('',#42430);
#6020=VERTEX_POINT('',#42434);
#6021=VERTEX_POINT('',#42451);
#6022=VERTEX_POINT('',#42558);
#6023=VERTEX_POINT('',#42560);
#6024=VERTEX_POINT('',#42570);
#6025=VERTEX_POINT('',#42608);
#6026=VERTEX_POINT('',#42610);
#6027=VERTEX_POINT('',#42612);
#6028=VERTEX_POINT('',#42627);
#6029=VERTEX_POINT('',#42629);
#6030=VERTEX_POINT('',#42631);
#6031=VERTEX_POINT('',#42725);
#6032=VERTEX_POINT('',#42726);
#6033=VERTEX_POINT('',#42728);
#6034=VERTEX_POINT('',#42730);
#6035=VERTEX_POINT('',#42732);
#6036=VERTEX_POINT('',#42735);
#6037=VERTEX_POINT('',#42737);
#6038=VERTEX_POINT('',#42741);
#6039=VERTEX_POINT('',#42743);
#6040=VERTEX_POINT('',#42781);
#6041=VERTEX_POINT('',#42809);
#6042=VERTEX_POINT('',#42820);
#6043=VERTEX_POINT('',#43158);
#6044=VERTEX_POINT('',#43442);
#6045=VERTEX_POINT('',#43522);
#6046=VERTEX_POINT('',#43560);
#6047=VERTEX_POINT('',#43669);
#6048=VERTEX_POINT('',#43875);
#6049=VERTEX_POINT('',#43883);
#6050=VERTEX_POINT('',#44020);
#6051=VERTEX_POINT('',#44159);
#6052=VERTEX_POINT('',#44161);
#6053=VERTEX_POINT('',#44165);
#6054=VERTEX_POINT('',#44171);
#6055=VERTEX_POINT('',#44179);
#6056=VERTEX_POINT('',#44180);
#6057=VERTEX_POINT('',#44182);
#6058=VERTEX_POINT('',#44184);
#6059=VERTEX_POINT('',#44189);
#6060=VERTEX_POINT('',#44190);
#6061=VERTEX_POINT('',#44198);
#6062=VERTEX_POINT('',#44200);
#6063=VERTEX_POINT('',#44295);
#6064=VERTEX_POINT('',#44297);
#6065=VERTEX_POINT('',#44367);
#6066=VERTEX_POINT('',#44380);
#6067=VERTEX_POINT('',#44689);
#6068=VERTEX_POINT('',#44958);
#6069=VERTEX_POINT('',#44973);
#6070=VERTEX_POINT('',#45156);
#6071=VERTEX_POINT('',#45164);
#6072=VERTEX_POINT('',#45165);
#6073=VERTEX_POINT('',#45282);
#6074=VERTEX_POINT('',#45390);
#6075=VERTEX_POINT('',#45505);
#6076=VERTEX_POINT('',#45506);
#6077=VERTEX_POINT('',#45508);
#6078=VERTEX_POINT('',#45510);
#6079=VERTEX_POINT('',#45514);
#6080=VERTEX_POINT('',#45515);
#6081=VERTEX_POINT('',#45517);
#6082=VERTEX_POINT('',#45519);
#6083=VERTEX_POINT('',#45523);
#6084=VERTEX_POINT('',#45524);
#6085=VERTEX_POINT('',#45526);
#6086=VERTEX_POINT('',#45528);
#6087=VERTEX_POINT('',#45532);
#6088=VERTEX_POINT('',#45533);
#6089=VERTEX_POINT('',#45658);
#6090=VERTEX_POINT('',#45660);
#6091=VERTEX_POINT('',#45664);
#6092=VERTEX_POINT('',#45665);
#6093=VERTEX_POINT('',#45790);
#6094=VERTEX_POINT('',#45792);
#6095=VERTEX_POINT('',#45796);
#6096=VERTEX_POINT('',#45798);
#6097=VERTEX_POINT('',#45800);
#6098=VERTEX_POINT('',#45802);
#6099=VERTEX_POINT('',#45806);
#6100=VERTEX_POINT('',#45807);
#6101=VERTEX_POINT('',#45810);
#6102=VERTEX_POINT('',#45812);
#6103=VERTEX_POINT('',#45900);
#6104=VERTEX_POINT('',#45902);
#6105=VERTEX_POINT('',#45904);
#6106=VERTEX_POINT('',#45906);
#6107=VERTEX_POINT('',#46000);
#6108=VERTEX_POINT('',#46001);
#6109=VERTEX_POINT('',#46003);
#6110=VERTEX_POINT('',#46006);
#6111=VERTEX_POINT('',#46010);
#6112=VERTEX_POINT('',#46012);
#6113=VERTEX_POINT('',#46014);
#6114=VERTEX_POINT('',#46016);
#6115=VERTEX_POINT('',#46110);
#6116=VERTEX_POINT('',#46111);
#6117=VERTEX_POINT('',#46114);
#6118=VERTEX_POINT('',#46116);
#6119=VERTEX_POINT('',#46219);
#6120=VERTEX_POINT('',#46221);
#6121=VERTEX_POINT('',#46223);
#6122=VERTEX_POINT('',#46225);
#6123=VERTEX_POINT('',#46229);
#6124=VERTEX_POINT('',#46233);
#6125=VERTEX_POINT('',#46237);
#6126=VERTEX_POINT('',#46239);
#6127=VERTEX_POINT('',#46241);
#6128=VERTEX_POINT('',#46243);
#6129=VERTEX_POINT('',#46247);
#6130=VERTEX_POINT('',#46251);
#6131=VERTEX_POINT('',#46255);
#6132=VERTEX_POINT('',#46257);
#6133=VERTEX_POINT('',#46263);
#6134=VERTEX_POINT('',#46265);
#6135=VERTEX_POINT('',#46267);
#6136=VERTEX_POINT('',#46269);
#6137=VERTEX_POINT('',#46340);
#6138=VERTEX_POINT('',#46342);
#6139=VERTEX_POINT('',#46344);
#6140=VERTEX_POINT('',#46346);
#6141=VERTEX_POINT('',#46417);
#6142=VERTEX_POINT('',#46419);
#6143=VERTEX_POINT('',#46423);
#6144=VERTEX_POINT('',#46488);
#6145=VERTEX_POINT('',#46682);
#6146=VERTEX_POINT('',#46691);
#6147=VERTEX_POINT('',#46910);
#6148=VERTEX_POINT('',#46914);
#6149=VERTEX_POINT('',#46964);
#6150=VERTEX_POINT('',#46966);
#6151=VERTEX_POINT('',#47016);
#6152=VERTEX_POINT('',#47017);
#6153=VERTEX_POINT('',#47043);
#6154=VERTEX_POINT('',#47045);
#6155=VERTEX_POINT('',#47091);
#6156=VERTEX_POINT('',#47102);
#6157=VERTEX_POINT('',#47195);
#6158=VERTEX_POINT('',#47196);
#6159=VERTEX_POINT('',#47246);
#6160=VERTEX_POINT('',#47247);
#6161=VERTEX_POINT('',#47350);
#6162=VERTEX_POINT('',#47365);
#6163=VERTEX_POINT('',#47367);
#6164=VERTEX_POINT('',#47369);
#6165=VERTEX_POINT('',#47371);
#6166=VERTEX_POINT('',#47418);
#6167=VERTEX_POINT('',#47460);
#6168=VERTEX_POINT('',#47462);
#6169=VERTEX_POINT('',#47464);
#6170=VERTEX_POINT('',#47466);
#6171=VERTEX_POINT('',#47468);
#6172=VERTEX_POINT('',#47470);
#6173=VERTEX_POINT('',#47473);
#6174=VERTEX_POINT('',#47475);
#6175=VERTEX_POINT('',#47519);
#6176=VERTEX_POINT('',#47554);
#6177=VERTEX_POINT('',#47558);
#6178=VERTEX_POINT('',#47559);
#6179=VERTEX_POINT('',#47561);
#6180=VERTEX_POINT('',#47563);
#6181=VERTEX_POINT('',#47565);
#6182=VERTEX_POINT('',#47612);
#6183=VERTEX_POINT('',#47656);
#6184=VERTEX_POINT('',#47658);
#6185=VERTEX_POINT('',#47660);
#6186=VERTEX_POINT('',#47662);
#6187=VERTEX_POINT('',#47718);
#6188=VERTEX_POINT('',#47768);
#6189=VERTEX_POINT('',#47770);
#6190=VERTEX_POINT('',#47826);
#6191=VERTEX_POINT('',#47870);
#6192=VERTEX_POINT('',#47872);
#6193=VERTEX_POINT('',#47874);
#6194=VERTEX_POINT('',#47876);
#6195=VERTEX_POINT('',#47929);
#6196=VERTEX_POINT('',#47970);
#6197=VERTEX_POINT('',#47974);
#6198=VERTEX_POINT('',#48011);
#6199=VERTEX_POINT('',#48048);
#6200=VERTEX_POINT('',#48053);
#6201=VERTEX_POINT('',#48076);
#6202=VERTEX_POINT('',#48110);
#6203=VERTEX_POINT('',#48114);
#6204=VERTEX_POINT('',#48153);
#6205=VERTEX_POINT('',#48207);
#6206=VERTEX_POINT('',#48211);
#6207=VERTEX_POINT('',#48214);
#6208=VERTEX_POINT('',#48253);
#6209=VERTEX_POINT('',#48332);
#6210=VERTEX_POINT('',#48336);
#6211=VERTEX_POINT('',#48387);
#6212=VERTEX_POINT('',#48403);
#6213=VERTEX_POINT('',#48408);
#6214=VERTEX_POINT('',#48447);
#6215=VERTEX_POINT('',#48498);
#6216=VERTEX_POINT('',#48521);
#6217=VERTEX_POINT('',#48555);
#6218=VERTEX_POINT('',#48557);
#6219=VERTEX_POINT('',#48559);
#6220=VERTEX_POINT('',#48561);
#6221=VERTEX_POINT('',#48563);
#6222=VERTEX_POINT('',#48648);
#6223=VERTEX_POINT('',#48852);
#6224=VERTEX_POINT('',#48883);
#6225=VERTEX_POINT('',#48885);
#6226=VERTEX_POINT('',#48887);
#6227=VERTEX_POINT('',#48889);
#6228=VERTEX_POINT('',#48989);
#6229=VERTEX_POINT('',#49225);
#6230=VERTEX_POINT('',#49227);
#6231=VERTEX_POINT('',#49229);
#6232=VERTEX_POINT('',#49231);
#6233=VERTEX_POINT('',#49233);
#6234=VERTEX_POINT('',#49235);
#6235=VERTEX_POINT('',#49354);
#6236=VERTEX_POINT('',#49355);
#6237=VERTEX_POINT('',#49357);
#6238=VERTEX_POINT('',#49359);
#6239=VERTEX_POINT('',#49363);
#6240=VERTEX_POINT('',#49365);
#6241=VERTEX_POINT('',#49367);
#6242=VERTEX_POINT('',#49369);
#6243=VERTEX_POINT('',#49373);
#6244=VERTEX_POINT('',#49381);
#6245=VERTEX_POINT('',#49385);
#6246=VERTEX_POINT('',#49440);
#6247=VERTEX_POINT('',#49450);
#6248=VERTEX_POINT('',#49452);
#6249=VERTEX_POINT('',#49454);
#6250=VERTEX_POINT('',#49458);
#6251=VERTEX_POINT('',#49460);
#6252=VERTEX_POINT('',#49464);
#6253=VERTEX_POINT('',#49465);
#6254=VERTEX_POINT('',#49590);
#6255=VERTEX_POINT('',#49592);
#6256=VERTEX_POINT('',#49596);
#6257=VERTEX_POINT('',#49597);
#6258=VERTEX_POINT('',#49722);
#6259=VERTEX_POINT('',#49724);
#6260=VERTEX_POINT('',#49728);
#6261=VERTEX_POINT('',#49730);
#6262=VERTEX_POINT('',#49732);
#6263=VERTEX_POINT('',#49734);
#6264=VERTEX_POINT('',#49738);
#6265=VERTEX_POINT('',#49739);
#6266=VERTEX_POINT('',#49742);
#6267=VERTEX_POINT('',#49744);
#6268=VERTEX_POINT('',#49832);
#6269=VERTEX_POINT('',#49834);
#6270=VERTEX_POINT('',#49836);
#6271=VERTEX_POINT('',#49838);
#6272=VERTEX_POINT('',#49932);
#6273=VERTEX_POINT('',#49933);
#6274=VERTEX_POINT('',#49935);
#6275=VERTEX_POINT('',#49938);
#6276=VERTEX_POINT('',#49942);
#6277=VERTEX_POINT('',#49944);
#6278=VERTEX_POINT('',#49946);
#6279=VERTEX_POINT('',#49948);
#6280=VERTEX_POINT('',#50042);
#6281=VERTEX_POINT('',#50043);
#6282=VERTEX_POINT('',#50046);
#6283=VERTEX_POINT('',#50048);
#6284=VERTEX_POINT('',#50151);
#6285=VERTEX_POINT('',#50153);
#6286=VERTEX_POINT('',#50155);
#6287=VERTEX_POINT('',#50157);
#6288=VERTEX_POINT('',#50161);
#6289=VERTEX_POINT('',#50165);
#6290=VERTEX_POINT('',#50169);
#6291=VERTEX_POINT('',#50171);
#6292=VERTEX_POINT('',#50173);
#6293=VERTEX_POINT('',#50175);
#6294=VERTEX_POINT('',#50179);
#6295=VERTEX_POINT('',#50183);
#6296=VERTEX_POINT('',#50187);
#6297=VERTEX_POINT('',#50188);
#6298=VERTEX_POINT('',#50190);
#6299=VERTEX_POINT('',#50192);
#6300=VERTEX_POINT('',#50194);
#6301=VERTEX_POINT('',#50265);
#6302=VERTEX_POINT('',#50267);
#6303=VERTEX_POINT('',#50269);
#6304=VERTEX_POINT('',#50271);
#6305=VERTEX_POINT('',#50342);
#6306=VERTEX_POINT('',#50344);
#6307=VERTEX_POINT('',#50346);
#6308=VERTEX_POINT('',#50350);
#6309=VERTEX_POINT('',#50415);
#6310=VERTEX_POINT('',#50424);
#6311=VERTEX_POINT('',#50426);
#6312=VERTEX_POINT('',#50613);
#6313=VERTEX_POINT('',#50617);
#6314=VERTEX_POINT('',#50837);
#6315=VERTEX_POINT('',#50841);
#6316=VERTEX_POINT('',#50891);
#6317=VERTEX_POINT('',#50893);
#6318=VERTEX_POINT('',#50943);
#6319=VERTEX_POINT('',#50944);
#6320=VERTEX_POINT('',#50970);
#6321=VERTEX_POINT('',#50972);
#6322=VERTEX_POINT('',#51018);
#6323=VERTEX_POINT('',#51029);
#6324=VERTEX_POINT('',#51031);
#6325=VERTEX_POINT('',#51128);
#6326=VERTEX_POINT('',#51129);
#6327=VERTEX_POINT('',#51179);
#6328=VERTEX_POINT('',#51180);
#6329=VERTEX_POINT('',#51182);
#6330=VERTEX_POINT('',#51184);
#6331=VERTEX_POINT('',#51186);
#6332=VERTEX_POINT('',#51233);
#6333=VERTEX_POINT('',#51277);
#6334=VERTEX_POINT('',#51279);
#6335=VERTEX_POINT('',#51281);
#6336=VERTEX_POINT('',#51283);
#6337=VERTEX_POINT('',#51339);
#6338=VERTEX_POINT('',#51389);
#6339=VERTEX_POINT('',#51391);
#6340=VERTEX_POINT('',#51447);
#6341=VERTEX_POINT('',#51491);
#6342=VERTEX_POINT('',#51493);
#6343=VERTEX_POINT('',#51495);
#6344=VERTEX_POINT('',#51497);
#6345=VERTEX_POINT('',#51550);
#6346=VERTEX_POINT('',#51591);
#6347=VERTEX_POINT('',#51595);
#6348=VERTEX_POINT('',#51632);
#6349=VERTEX_POINT('',#51669);
#6350=VERTEX_POINT('',#51671);
#6351=VERTEX_POINT('',#51673);
#6352=VERTEX_POINT('',#51677);
#6353=VERTEX_POINT('',#51700);
#6354=VERTEX_POINT('',#51732);
#6355=VERTEX_POINT('',#51736);
#6356=VERTEX_POINT('',#51738);
#6357=VERTEX_POINT('',#51742);
#6358=VERTEX_POINT('',#51781);
#6359=VERTEX_POINT('',#51825);
#6360=VERTEX_POINT('',#51873);
#6361=VERTEX_POINT('',#51875);
#6362=VERTEX_POINT('',#51879);
#6363=VERTEX_POINT('',#51881);
#6364=VERTEX_POINT('',#51883);
#6365=VERTEX_POINT('',#51885);
#6366=VERTEX_POINT('',#51924);
#6367=VERTEX_POINT('',#51968);
#6368=VERTEX_POINT('',#52005);
#6369=VERTEX_POINT('',#52007);
#6370=VERTEX_POINT('',#52011);
#6371=VERTEX_POINT('',#52062);
#6372=VERTEX_POINT('',#52071);
#6373=VERTEX_POINT('',#52080);
#6374=VERTEX_POINT('',#52082);
#6375=VERTEX_POINT('',#52086);
#6376=VERTEX_POINT('',#52088);
#6377=VERTEX_POINT('',#52090);
#6378=VERTEX_POINT('',#52129);
#6379=VERTEX_POINT('',#52173);
#6380=VERTEX_POINT('',#52215);
#6381=VERTEX_POINT('',#52238);
#6382=VERTEX_POINT('',#52270);
#6383=VERTEX_POINT('',#52274);
#6384=VERTEX_POINT('',#52276);
#6385=VERTEX_POINT('',#52278);
#6386=VERTEX_POINT('',#52280);
#6387=VERTEX_POINT('',#52282);
#6388=VERTEX_POINT('',#52286);
#6389=VERTEX_POINT('',#52369);
#6390=VERTEX_POINT('',#52569);
#6391=VERTEX_POINT('',#52570);
#6392=VERTEX_POINT('',#52602);
#6393=VERTEX_POINT('',#52604);
#6394=VERTEX_POINT('',#52606);
#6395=VERTEX_POINT('',#52608);
#6396=VERTEX_POINT('',#52744);
#6397=VERTEX_POINT('',#52977);
#6398=VERTEX_POINT('',#52979);
#6399=VERTEX_POINT('',#52981);
#6400=VERTEX_POINT('',#52983);
#6401=VERTEX_POINT('',#52985);
#6402=VERTEX_POINT('',#52987);
#6403=VERTEX_POINT('',#53204);
#6404=VERTEX_POINT('',#53212);
#6405=VERTEX_POINT('',#53214);
#6406=VERTEX_POINT('',#53285);
#6407=VERTEX_POINT('',#53344);
#6408=VERTEX_POINT('',#53346);
#6409=VERTEX_POINT('',#53475);
#6410=VERTEX_POINT('',#53477);
#6411=VERTEX_POINT('',#53479);
#6412=VERTEX_POINT('',#53483);
#6413=VERTEX_POINT('',#53487);
#6414=VERTEX_POINT('',#53495);
#6415=VERTEX_POINT('',#53497);
#6416=VERTEX_POINT('',#53507);
#6417=VERTEX_POINT('',#53509);
#6418=VERTEX_POINT('',#53511);
#6419=VERTEX_POINT('',#53570);
#6420=VERTEX_POINT('',#53626);
#6421=VERTEX_POINT('',#53628);
#6422=VERTEX_POINT('',#53749);
#6423=VERTEX_POINT('',#53751);
#6424=VERTEX_POINT('',#53755);
#6425=VERTEX_POINT('',#53759);
#6426=VERTEX_POINT('',#53762);
#6427=VERTEX_POINT('',#53766);
#6428=VERTEX_POINT('',#53811);
#6429=VERTEX_POINT('',#53874);
#6430=VERTEX_POINT('',#53928);
#6431=VERTEX_POINT('',#53929);
#6432=VERTEX_POINT('',#53931);
#6433=VERTEX_POINT('',#53933);
#6434=VERTEX_POINT('',#54631);
#6435=VERTEX_POINT('',#54632);
#6436=VERTEX_POINT('',#54634);
#6437=VERTEX_POINT('',#54636);
#6438=VERTEX_POINT('',#54640);
#6439=VERTEX_POINT('',#54642);
#6440=VERTEX_POINT('',#54646);
#6441=VERTEX_POINT('',#54648);
#6442=VERTEX_POINT('',#54652);
#6443=VERTEX_POINT('',#54654);
#6444=VERTEX_POINT('',#54658);
#6445=VERTEX_POINT('',#54659);
#6446=VERTEX_POINT('',#54661);
#6447=VERTEX_POINT('',#54663);
#6448=VERTEX_POINT('',#54667);
#6449=VERTEX_POINT('',#54668);
#6450=VERTEX_POINT('',#54671);
#6451=VERTEX_POINT('',#54675);
#6452=VERTEX_POINT('',#54688);
#6453=VERTEX_POINT('',#54690);
#6454=VERTEX_POINT('',#54695);
#6455=VERTEX_POINT('',#54699);
#6456=VERTEX_POINT('',#54701);
#6457=VERTEX_POINT('',#54719);
#6458=VERTEX_POINT('',#54750);
#6459=VERTEX_POINT('',#54753);
#6460=VERTEX_POINT('',#54754);
#6461=VERTEX_POINT('',#54774);
#6462=VERTEX_POINT('',#54893);
#6463=VERTEX_POINT('',#54923);
#6464=VERTEX_POINT('',#55075);
#6465=VERTEX_POINT('',#55083);
#6466=VERTEX_POINT('',#55196);
#6467=VERTEX_POINT('',#55198);
#6468=VERTEX_POINT('',#55363);
#6469=VERTEX_POINT('',#55455);
#6470=VERTEX_POINT('',#55525);
#6471=VERTEX_POINT('',#55671);
#6472=VERTEX_POINT('',#55760);
#6473=VERTEX_POINT('',#55806);
#6474=VERTEX_POINT('',#55891);
#6475=VERTEX_POINT('',#56004);
#6476=VERTEX_POINT('',#56005);
#6477=VERTEX_POINT('',#62694);
#6478=VERTEX_POINT('',#62698);
#6479=EDGE_CURVE('',#5224,#5225,#4523,.T.);
#6480=EDGE_CURVE('',#5224,#5226,#4524,.F.);
#6481=EDGE_CURVE('',#5226,#5227,#4525,.T.);
#6482=EDGE_CURVE('',#5227,#5228,#4526,.F.);
#6483=EDGE_CURVE('',#5228,#5225,#2961,.T.);
#6484=EDGE_CURVE('',#5229,#5230,#4527,.T.);
#6485=EDGE_CURVE('',#5229,#5231,#1047,.T.);
#6486=EDGE_CURVE('',#5231,#5232,#4528,.T.);
#6487=EDGE_CURVE('',#5232,#5233,#4529,.T.);
#6488=EDGE_CURVE('',#5233,#5234,#4530,.T.);
#6489=EDGE_CURVE('',#5235,#5234,#4531,.T.);
#6490=EDGE_CURVE('',#5235,#5236,#589,.T.);
#6491=EDGE_CURVE('',#5236,#5230,#1048,.T.);
#6492=EDGE_CURVE('',#5237,#5237,#590,.F.);
#6493=EDGE_CURVE('',#5238,#5238,#591,.T.);
#6494=EDGE_CURVE('',#5239,#5240,#2962,.T.);
#6495=EDGE_CURVE('',#5241,#5240,#592,.T.);
#6496=EDGE_CURVE('',#5242,#5241,#2963,.T.);
#6497=EDGE_CURVE('',#5242,#5239,#593,.T.);
#6498=EDGE_CURVE('',#5243,#5244,#2964,.T.);
#6499=EDGE_CURVE('',#5244,#5240,#2965,.T.);
#6500=EDGE_CURVE('',#5243,#5239,#2966,.T.);
#6501=EDGE_CURVE('',#5245,#5246,#2967,.T.);
#6502=EDGE_CURVE('',#5246,#5244,#594,.T.);
#6503=EDGE_CURVE('',#5245,#5243,#595,.T.);
#6504=EDGE_CURVE('',#5247,#5248,#2968,.T.);
#6505=EDGE_CURVE('',#5249,#5248,#596,.T.);
#6506=EDGE_CURVE('',#5250,#5249,#2969,.T.);
#6507=EDGE_CURVE('',#5250,#5251,#597,.T.);
#6508=EDGE_CURVE('',#5251,#5252,#2970,.T.);
#6509=EDGE_CURVE('',#5253,#5252,#598,.T.);
#6510=EDGE_CURVE('',#5254,#5253,#2971,.T.);
#6511=EDGE_CURVE('',#5255,#5254,#599,.T.);
#6512=EDGE_CURVE('',#5256,#5255,#2972,.T.);
#6513=EDGE_CURVE('',#5257,#5256,#600,.T.);
#6514=EDGE_CURVE('',#5258,#5257,#2973,.T.);
#6515=EDGE_CURVE('',#5247,#5258,#601,.T.);
#6516=EDGE_CURVE('',#5259,#5260,#2974,.T.);
#6517=EDGE_CURVE('',#5248,#5260,#2975,.T.);
#6518=EDGE_CURVE('',#5261,#5247,#2976,.T.);
#6519=EDGE_CURVE('',#5262,#5261,#2977,.T.);
#6520=EDGE_CURVE('',#5256,#5262,#2978,.T.);
#6521=EDGE_CURVE('',#5263,#5255,#2979,.T.);
#6522=EDGE_CURVE('',#5264,#5263,#2980,.T.);
#6523=EDGE_CURVE('',#5252,#5264,#2981,.T.);
#6524=EDGE_CURVE('',#5251,#5259,#2982,.T.);
#6525=EDGE_CURVE('',#5265,#5266,#2983,.T.);
#6526=EDGE_CURVE('',#5260,#5266,#602,.T.);
#6527=EDGE_CURVE('',#5259,#5265,#603,.T.);
#6528=EDGE_CURVE('',#5267,#5268,#2984,.T.);
#6529=EDGE_CURVE('',#5267,#5269,#604,.F.);
#6530=EDGE_CURVE('',#5270,#5269,#2985,.T.);
#6531=EDGE_CURVE('',#5268,#5270,#605,.F.);
#6532=EDGE_CURVE('',#5271,#5272,#2986,.T.);
#6533=EDGE_CURVE('',#5271,#5273,#4532,.T.);
#6534=EDGE_CURVE('',#5273,#5274,#2987,.T.);
#6535=EDGE_CURVE('',#5274,#5275,#2988,.T.);
#6536=EDGE_CURVE('',#5276,#5275,#2989,.T.);
#6537=EDGE_CURVE('',#5277,#5276,#2990,.T.);
#6538=EDGE_CURVE('',#5277,#5278,#2991,.T.);
#6539=EDGE_CURVE('',#5279,#5278,#1049,.T.);
#6540=EDGE_CURVE('',#5280,#5279,#2992,.T.);
#6541=EDGE_CURVE('',#5280,#5281,#1050,.T.);
#6542=EDGE_CURVE('',#5282,#5281,#2993,.T.);
#6543=EDGE_CURVE('',#5272,#5282,#2994,.T.);
#6544=EDGE_CURVE('',#5283,#5269,#2995,.T.);
#6545=EDGE_CURVE('',#5284,#5283,#2996,.T.);
#6546=EDGE_CURVE('',#5284,#5285,#2997,.T.);
#6547=EDGE_CURVE('',#5286,#5285,#2998,.T.);
#6548=EDGE_CURVE('',#5287,#5286,#2999,.T.);
#6549=EDGE_CURVE('',#5288,#5287,#3000,.T.);
#6550=EDGE_CURVE('',#5288,#5289,#4533,.T.);
#6551=EDGE_CURVE('',#5290,#5289,#3001,.T.);
#6552=EDGE_CURVE('',#5290,#5291,#4534,.T.);
#6553=EDGE_CURVE('',#5292,#5291,#3002,.T.);
#6554=EDGE_CURVE('',#5270,#5292,#3003,.T.);
#6555=EDGE_CURVE('',#5293,#5294,#3004,.T.);
#6556=EDGE_CURVE('',#5295,#5294,#606,.F.);
#6557=EDGE_CURVE('',#5295,#5296,#3005,.F.);
#6558=EDGE_CURVE('',#5296,#5293,#4535,.T.);
#6559=EDGE_CURVE('',#5297,#5298,#3006,.T.);
#6560=EDGE_CURVE('',#5299,#5297,#3007,.T.);
#6561=EDGE_CURVE('',#5300,#5299,#3008,.T.);
#6562=EDGE_CURVE('',#5300,#5301,#1051,.T.);
#6563=EDGE_CURVE('',#5301,#5298,#3009,.T.);
#6564=EDGE_CURVE('',#5302,#5303,#3010,.T.);
#6565=EDGE_CURVE('',#5294,#5303,#3011,.T.);
#6566=EDGE_CURVE('',#5293,#5304,#3012,.T.);
#6567=EDGE_CURVE('',#5305,#5304,#4536,.F.);
#6568=EDGE_CURVE('',#5305,#5306,#3013,.T.);
#6569=EDGE_CURVE('',#5307,#5306,#4537,.F.);
#6570=EDGE_CURVE('',#5307,#5308,#3014,.T.);
#6571=EDGE_CURVE('',#5309,#5308,#3015,.T.);
#6572=EDGE_CURVE('',#5309,#5302,#3016,.T.);
#6573=EDGE_CURVE('',#5310,#5311,#3017,.T.);
#6574=EDGE_CURVE('',#5297,#5311,#607,.T.);
#6575=EDGE_CURVE('',#5298,#5310,#4538,.T.);
#6576=EDGE_CURVE('',#5295,#5312,#608,.T.);
#6577=EDGE_CURVE('',#5312,#5313,#3018,.T.);
#6578=EDGE_CURVE('',#5314,#5313,#3019,.F.);
#6579=EDGE_CURVE('',#5315,#5314,#4539,.F.);
#6580=EDGE_CURVE('',#5316,#5315,#3020,.T.);
#6581=EDGE_CURVE('',#5311,#5316,#609,.T.);
#6582=EDGE_CURVE('',#5310,#5296,#3021,.F.);
#6583=EDGE_CURVE('',#5276,#5317,#610,.F.);
#6584=EDGE_CURVE('',#5275,#5318,#611,.T.);
#6585=EDGE_CURVE('',#5317,#5318,#3022,.F.);
#6586=EDGE_CURVE('',#5319,#5320,#3023,.T.);
#6587=EDGE_CURVE('',#5319,#5321,#3024,.T.);
#6588=EDGE_CURVE('',#5321,#5322,#3025,.T.);
#6589=EDGE_CURVE('',#5323,#5322,#3026,.T.);
#6590=EDGE_CURVE('',#5324,#5323,#3027,.T.);
#6591=EDGE_CURVE('',#5324,#5325,#3028,.T.);
#6592=EDGE_CURVE('',#5325,#5326,#3029,.T.);
#6593=EDGE_CURVE('',#5326,#5327,#3030,.T.);
#6594=EDGE_CURVE('',#5328,#5327,#3031,.T.);
#6595=EDGE_CURVE('',#5328,#5329,#3032,.T.);
#6596=EDGE_CURVE('',#5329,#5330,#3033,.T.);
#6597=EDGE_CURVE('',#5330,#5320,#3034,.T.);
#6598=EDGE_CURVE('',#5331,#5332,#3035,.T.);
#6599=EDGE_CURVE('',#5331,#5319,#612,.T.);
#6600=EDGE_CURVE('',#5320,#5333,#613,.T.);
#6601=EDGE_CURVE('',#5333,#5334,#3036,.T.);
#6602=EDGE_CURVE('',#5334,#5328,#614,.T.);
#6603=EDGE_CURVE('',#5327,#5335,#615,.T.);
#6604=EDGE_CURVE('',#5335,#5336,#3037,.T.);
#6605=EDGE_CURVE('',#5336,#5324,#616,.T.);
#6606=EDGE_CURVE('',#5332,#5323,#617,.T.);
#6607=EDGE_CURVE('',#5337,#5338,#3038,.T.);
#6608=EDGE_CURVE('',#5338,#5339,#3039,.T.);
#6609=EDGE_CURVE('',#5340,#5339,#1052,.T.);
#6610=EDGE_CURVE('',#5340,#5341,#3040,.T.);
#6611=EDGE_CURVE('',#5341,#5342,#1053,.T.);
#6612=EDGE_CURVE('',#5343,#5342,#3041,.T.);
#6613=EDGE_CURVE('',#5343,#5344,#3042,.T.);
#6614=EDGE_CURVE('',#5345,#5344,#3043,.T.);
#6615=EDGE_CURVE('',#5346,#5345,#3044,.T.);
#6616=EDGE_CURVE('',#5347,#5346,#4540,.F.);
#6617=EDGE_CURVE('',#5347,#5337,#3045,.T.);
#6618=EDGE_CURVE('',#5348,#5349,#3046,.T.);
#6619=EDGE_CURVE('',#5350,#5349,#3047,.T.);
#6620=EDGE_CURVE('',#5351,#5350,#3048,.T.);
#6621=EDGE_CURVE('',#5352,#5351,#3049,.T.);
#6622=EDGE_CURVE('',#5352,#5353,#3050,.T.);
#6623=EDGE_CURVE('',#5354,#5353,#3051,.T.);
#6624=EDGE_CURVE('',#5354,#5355,#4541,.T.);
#6625=EDGE_CURVE('',#5356,#5355,#3052,.T.);
#6626=EDGE_CURVE('',#5356,#5357,#4542,.T.);
#6627=EDGE_CURVE('',#5348,#5357,#3053,.T.);
#6628=EDGE_CURVE('',#5358,#5359,#3054,.T.);
#6629=EDGE_CURVE('',#5358,#5360,#3055,.T.);
#6630=EDGE_CURVE('',#5360,#5361,#3056,.T.);
#6631=EDGE_CURVE('',#5362,#5361,#3057,.T.);
#6632=EDGE_CURVE('',#5359,#5362,#1054,.T.);
#6633=EDGE_CURVE('',#5363,#5364,#4543,.F.);
#6634=EDGE_CURVE('',#5364,#5365,#4544,.F.);
#6635=EDGE_CURVE('',#5365,#5363,#4545,.F.);
#6636=EDGE_CURVE('',#5366,#5367,#4546,.T.);
#6637=EDGE_CURVE('',#5367,#5368,#4547,.F.);
#6638=EDGE_CURVE('',#5368,#5366,#4548,.F.);
#6639=EDGE_CURVE('',#5369,#5370,#4549,.T.);
#6640=EDGE_CURVE('',#5370,#5371,#618,.T.);
#6641=EDGE_CURVE('',#5371,#5372,#619,.T.);
#6642=EDGE_CURVE('',#5372,#5369,#620,.T.);
#6643=EDGE_CURVE('',#5364,#5372,#3058,.T.);
#6644=EDGE_CURVE('',#5371,#5365,#3059,.T.);
#6645=EDGE_CURVE('',#5369,#5367,#4550,.T.);
#6646=EDGE_CURVE('',#5366,#5370,#1055,.T.);
#6647=EDGE_CURVE('',#5363,#5373,#3060,.T.);
#6648=EDGE_CURVE('',#5373,#5374,#4551,.T.);
#6649=EDGE_CURVE('',#5374,#5364,#3061,.T.);
#6650=EDGE_CURVE('',#5375,#5376,#4552,.T.);
#6651=EDGE_CURVE('',#5376,#5374,#1056,.T.);
#6652=EDGE_CURVE('',#5373,#5375,#4553,.F.);
#6653=EDGE_CURVE('',#5377,#5378,#3062,.T.);
#6654=EDGE_CURVE('',#5379,#5378,#3063,.T.);
#6655=EDGE_CURVE('',#5379,#5380,#3064,.T.);
#6656=EDGE_CURVE('',#5381,#5380,#3065,.T.);
#6657=EDGE_CURVE('',#5382,#5381,#3066,.T.);
#6658=EDGE_CURVE('',#5382,#5383,#3067,.T.);
#6659=EDGE_CURVE('',#5383,#5384,#3068,.T.);
#6660=EDGE_CURVE('',#5377,#5384,#3069,.T.);
#6661=EDGE_CURVE('',#5385,#5379,#4554,.F.);
#6662=EDGE_CURVE('',#5375,#5385,#4555,.F.);
#6663=EDGE_CURVE('',#5375,#5386,#3070,.T.);
#6664=EDGE_CURVE('',#5380,#5386,#621,.T.);
#6665=EDGE_CURVE('',#5387,#5388,#3071,.T.);
#6666=EDGE_CURVE('',#5386,#5387,#622,.T.);
#6667=EDGE_CURVE('',#5363,#5389,#3072,.T.);
#6668=EDGE_CURVE('',#5389,#5390,#623,.T.);
#6669=EDGE_CURVE('',#5390,#5391,#3073,.T.);
#6670=EDGE_CURVE('',#5388,#5391,#3074,.T.);
#6671=EDGE_CURVE('',#5392,#5365,#3075,.T.);
#6672=EDGE_CURVE('',#5389,#5392,#624,.F.);
#6673=EDGE_CURVE('',#5393,#5371,#3076,.T.);
#6674=EDGE_CURVE('',#5392,#5393,#3077,.T.);
#6675=EDGE_CURVE('',#5394,#5394,#1057,.T.);
#6676=EDGE_CURVE('',#5395,#5396,#4556,.F.);
#6677=EDGE_CURVE('',#5396,#5397,#4557,.F.);
#6678=EDGE_CURVE('',#5397,#5395,#4558,.T.);
#6679=EDGE_CURVE('',#5313,#5398,#4559,.F.);
#6680=EDGE_CURVE('',#5398,#5399,#4560,.F.);
#6681=EDGE_CURVE('',#5399,#5313,#4561,.F.);
#6682=EDGE_CURVE('',#5398,#5400,#3078,.T.);
#6683=EDGE_CURVE('',#5400,#5401,#625,.T.);
#6684=EDGE_CURVE('',#5401,#5399,#3079,.T.);
#6685=EDGE_CURVE('',#5402,#5403,#4562,.T.);
#6686=EDGE_CURVE('',#5403,#5401,#626,.T.);
#6687=EDGE_CURVE('',#5400,#5402,#627,.T.);
#6688=EDGE_CURVE('',#5314,#5404,#4563,.F.);
#6689=EDGE_CURVE('',#5404,#5405,#1058,.T.);
#6690=EDGE_CURVE('',#5315,#5405,#4564,.F.);
#6691=EDGE_CURVE('',#5399,#5404,#3080,.T.);
#6692=EDGE_CURVE('',#5402,#5395,#1059,.T.);
#6693=EDGE_CURVE('',#5397,#5403,#4565,.T.);
#6694=EDGE_CURVE('',#5406,#5407,#4566,.T.);
#6695=EDGE_CURVE('',#5408,#5407,#4567,.T.);
#6696=EDGE_CURVE('',#5408,#5409,#628,.T.);
#6697=EDGE_CURVE('',#5406,#5409,#4568,.T.);
#6698=EDGE_CURVE('',#5396,#5408,#3081,.T.);
#6699=EDGE_CURVE('',#5407,#5397,#629,.T.);
#6700=EDGE_CURVE('',#5400,#5410,#3082,.T.);
#6701=EDGE_CURVE('',#5411,#5410,#630,.T.);
#6702=EDGE_CURVE('',#5411,#5396,#3083,.T.);
#6703=EDGE_CURVE('',#5398,#5412,#3084,.T.);
#6704=EDGE_CURVE('',#5410,#5412,#3085,.T.);
#6705=EDGE_CURVE('',#5312,#5412,#631,.F.);
#6706=EDGE_CURVE('',#5413,#5414,#4569,.T.);
#6707=EDGE_CURVE('',#5415,#5414,#4570,.T.);
#6708=EDGE_CURVE('',#5415,#5416,#632,.T.);
#6709=EDGE_CURVE('',#5413,#5416,#4571,.T.);
#6710=EDGE_CURVE('',#5414,#5417,#633,.T.);
#6711=EDGE_CURVE('',#5417,#5418,#3086,.T.);
#6712=EDGE_CURVE('',#5418,#5419,#4572,.T.);
#6713=EDGE_CURVE('',#5419,#5420,#634,.T.);
#6714=EDGE_CURVE('',#5420,#5415,#3087,.T.);
#6715=EDGE_CURVE('',#5367,#5421,#635,.T.);
#6716=EDGE_CURVE('',#5421,#5422,#636,.T.);
#6717=EDGE_CURVE('',#5422,#5368,#3088,.T.);
#6718=EDGE_CURVE('',#5423,#5374,#3089,.T.);
#6719=EDGE_CURVE('',#5424,#5423,#4573,.T.);
#6720=EDGE_CURVE('',#5369,#5424,#4574,.T.);
#6721=EDGE_CURVE('',#5425,#5403,#4575,.T.);
#6722=EDGE_CURVE('',#5426,#5425,#4576,.T.);
#6723=EDGE_CURVE('',#5404,#5426,#3090,.T.);
#6724=EDGE_CURVE('',#5368,#5427,#3091,.T.);
#6725=EDGE_CURVE('',#5427,#5393,#637,.T.);
#6726=EDGE_CURVE('',#5428,#5429,#4577,.T.);
#6727=EDGE_CURVE('',#5430,#5428,#638,.F.);
#6728=EDGE_CURVE('',#5430,#5431,#4578,.T.);
#6729=EDGE_CURVE('',#5432,#5431,#1060,.F.);
#6730=EDGE_CURVE('',#5433,#5432,#4579,.T.);
#6731=EDGE_CURVE('',#5433,#5429,#4580,.F.);
#6732=EDGE_CURVE('',#5428,#5434,#4581,.F.);
#6733=EDGE_CURVE('',#5434,#5435,#4582,.F.);
#6734=EDGE_CURVE('',#5435,#5432,#4583,.F.);
#6735=EDGE_CURVE('',#5431,#5436,#4584,.T.);
#6736=EDGE_CURVE('',#5436,#5430,#4585,.T.);
#6737=EDGE_CURVE('',#5437,#5438,#1061,.T.);
#6738=EDGE_CURVE('',#5439,#5437,#3092,.T.);
#6739=EDGE_CURVE('',#5440,#5439,#1062,.T.);
#6740=EDGE_CURVE('',#5441,#5440,#4586,.T.);
#6741=EDGE_CURVE('',#5442,#5441,#4587,.T.);
#6742=EDGE_CURVE('',#5443,#5442,#1063,.T.);
#6743=EDGE_CURVE('',#5433,#5443,#3093,.T.);
#6744=EDGE_CURVE('',#5444,#5435,#3094,.T.);
#6745=EDGE_CURVE('',#5445,#5444,#1064,.T.);
#6746=EDGE_CURVE('',#5446,#5445,#4588,.T.);
#6747=EDGE_CURVE('',#5438,#5446,#4589,.T.);
#6748=EDGE_CURVE('',#5410,#5303,#639,.T.);
#6749=EDGE_CURVE('',#5412,#5294,#640,.T.);
#6750=EDGE_CURVE('',#5384,#5447,#4590,.F.);
#6751=EDGE_CURVE('',#5383,#5316,#641,.T.);
#6752=EDGE_CURVE('',#5447,#5315,#4591,.F.);
#6753=EDGE_CURVE('',#5390,#5349,#642,.F.);
#6754=EDGE_CURVE('',#5391,#5348,#4592,.F.);
#6755=EDGE_CURVE('',#5360,#5387,#643,.T.);
#6756=EDGE_CURVE('',#5361,#5388,#4593,.F.);
#6757=EDGE_CURVE('',#5448,#5449,#644,.T.);
#6758=EDGE_CURVE('',#5449,#5450,#645,.T.);
#6759=EDGE_CURVE('',#5451,#5450,#646,.T.);
#6760=EDGE_CURVE('',#5448,#5451,#647,.T.);
#6761=EDGE_CURVE('',#5392,#5349,#648,.T.);
#6762=EDGE_CURVE('',#5380,#5360,#649,.T.);
#6763=EDGE_CURVE('',#5381,#5358,#650,.T.);
#6764=EDGE_CURVE('',#5452,#5453,#651,.T.);
#6765=EDGE_CURVE('',#5453,#5454,#652,.T.);
#6766=EDGE_CURVE('',#5321,#5454,#653,.T.);
#6767=EDGE_CURVE('',#5452,#5321,#654,.T.);
#6768=EDGE_CURVE('',#5455,#5456,#655,.T.);
#6769=EDGE_CURVE('',#5456,#5319,#656,.T.);
#6770=EDGE_CURVE('',#5455,#5331,#657,.T.);
#6771=EDGE_CURVE('',#5457,#5458,#658,.T.);
#6772=EDGE_CURVE('',#5458,#5449,#3095,.T.);
#6773=EDGE_CURVE('',#5457,#5448,#3096,.T.);
#6774=EDGE_CURVE('',#5459,#5460,#659,.T.);
#6775=EDGE_CURVE('',#5460,#5453,#3097,.T.);
#6776=EDGE_CURVE('',#5459,#5452,#3098,.T.);
#6777=EDGE_CURVE('',#5240,#5458,#660,.T.);
#6778=EDGE_CURVE('',#5241,#5457,#661,.T.);
#6779=EDGE_CURVE('',#5297,#5383,#662,.T.);
#6780=EDGE_CURVE('',#5299,#5382,#663,.T.);
#6781=EDGE_CURVE('',#5266,#5460,#664,.T.);
#6782=EDGE_CURVE('',#5260,#5459,#665,.T.);
#6783=EDGE_CURVE('',#5248,#5461,#666,.T.);
#6784=EDGE_CURVE('',#5462,#5461,#667,.T.);
#6785=EDGE_CURVE('',#5249,#5462,#668,.T.);
#6786=EDGE_CURVE('',#5244,#5463,#669,.T.);
#6787=EDGE_CURVE('',#5463,#5458,#3099,.T.);
#6788=EDGE_CURVE('',#5463,#5464,#3100,.T.);
#6789=EDGE_CURVE('',#5464,#5449,#3101,.T.);
#6790=EDGE_CURVE('',#5461,#5456,#3102,.T.);
#6791=EDGE_CURVE('',#5462,#5455,#3103,.T.);
#6792=EDGE_CURVE('',#5464,#5465,#670,.T.);
#6793=EDGE_CURVE('',#5450,#5465,#3104,.T.);
#6794=EDGE_CURVE('',#5466,#5464,#671,.T.);
#6795=EDGE_CURVE('',#5466,#5467,#672,.T.);
#6796=EDGE_CURVE('',#5467,#5465,#673,.T.);
#6797=EDGE_CURVE('',#5456,#5452,#3105,.T.);
#6798=EDGE_CURVE('',#5468,#5463,#674,.T.);
#6799=EDGE_CURVE('',#5468,#5466,#3106,.T.);
#6800=EDGE_CURVE('',#5461,#5459,#3107,.T.);
#6801=EDGE_CURVE('',#5246,#5468,#675,.T.);
#6802=EDGE_CURVE('',#5431,#5469,#3108,.T.);
#6803=EDGE_CURVE('',#5470,#5469,#4594,.F.);
#6804=EDGE_CURVE('',#5471,#5470,#4595,.F.);
#6805=EDGE_CURVE('',#5472,#5471,#4596,.F.);
#6806=EDGE_CURVE('',#5430,#5472,#3109,.T.);
#6807=EDGE_CURVE('',#5473,#5472,#4597,.F.);
#6808=EDGE_CURVE('',#5474,#5473,#4598,.F.);
#6809=EDGE_CURVE('',#5469,#5474,#4599,.F.);
#6810=EDGE_CURVE('',#5350,#5393,#676,.T.);
#6811=EDGE_CURVE('',#5472,#5475,#4600,.T.);
#6812=EDGE_CURVE('',#5475,#5476,#4601,.T.);
#6813=EDGE_CURVE('',#5476,#5473,#4602,.T.);
#6814=EDGE_CURVE('',#5469,#5477,#4603,.T.);
#6815=EDGE_CURVE('',#5477,#5478,#4604,.T.);
#6816=EDGE_CURVE('',#5478,#5470,#1065,.T.);
#6817=EDGE_CURVE('',#5471,#5479,#4605,.T.);
#6818=EDGE_CURVE('',#5479,#5476,#677,.T.);
#6819=EDGE_CURVE('',#5478,#5471,#4606,.T.);
#6820=EDGE_CURVE('',#5480,#5477,#4607,.T.);
#6821=EDGE_CURVE('',#5474,#5481,#4608,.T.);
#6822=EDGE_CURVE('',#5481,#5480,#1066,.T.);
#6823=EDGE_CURVE('',#5231,#5482,#1067,.T.);
#6824=EDGE_CURVE('',#5482,#5483,#4609,.T.);
#6825=EDGE_CURVE('',#5483,#5232,#4610,.T.);
#6826=EDGE_CURVE('',#5234,#5483,#4611,.T.);
#6827=EDGE_CURVE('',#5482,#5236,#1068,.T.);
#6828=EDGE_CURVE('',#5483,#5478,#4612,.F.);
#6829=EDGE_CURVE('',#5234,#5484,#4613,.T.);
#6830=EDGE_CURVE('',#5484,#5485,#4614,.T.);
#6831=EDGE_CURVE('',#5485,#5479,#4615,.T.);
#6832=EDGE_CURVE('',#5486,#5233,#4616,.F.);
#6833=EDGE_CURVE('',#5473,#5486,#4617,.F.);
#6834=EDGE_CURVE('',#5486,#5481,#4618,.F.);
#6835=EDGE_CURVE('',#5230,#5487,#678,.F.);
#6836=EDGE_CURVE('',#5487,#5229,#679,.F.);
#6837=EDGE_CURVE('',#5488,#5489,#4619,.F.);
#6838=EDGE_CURVE('',#5489,#5488,#4620,.F.);
#6839=EDGE_CURVE('',#5489,#5238,#3110,.T.);
#6840=EDGE_CURVE('',#5427,#5490,#680,.T.);
#6841=EDGE_CURVE('',#5350,#5490,#681,.T.);
#6842=EDGE_CURVE('',#5491,#5303,#682,.T.);
#6843=EDGE_CURVE('',#5491,#5411,#683,.T.);
#6844=EDGE_CURVE('',#5394,#5492,#3111,.T.);
#6845=EDGE_CURVE('',#5492,#5492,#1069,.T.);
#6846=EDGE_CURVE('',#5491,#5493,#3112,.T.);
#6847=EDGE_CURVE('',#5302,#5493,#4621,.T.);
#6848=EDGE_CURVE('',#5490,#5494,#3113,.T.);
#6849=EDGE_CURVE('',#5351,#5494,#4622,.F.);
#6850=EDGE_CURVE('',#5495,#5283,#684,.T.);
#6851=EDGE_CURVE('',#5496,#5495,#3114,.T.);
#6852=EDGE_CURVE('',#5496,#5284,#4623,.T.);
#6853=EDGE_CURVE('',#5451,#5497,#3115,.T.);
#6854=EDGE_CURVE('',#5450,#5498,#3116,.T.);
#6855=EDGE_CURVE('',#5497,#5498,#685,.T.);
#6856=EDGE_CURVE('',#5465,#5499,#3117,.T.);
#6857=EDGE_CURVE('',#5499,#5498,#3118,.T.);
#6858=EDGE_CURVE('',#5467,#5500,#3119,.T.);
#6859=EDGE_CURVE('',#5500,#5499,#686,.T.);
#6860=EDGE_CURVE('',#5454,#5501,#3120,.T.);
#6861=EDGE_CURVE('',#5322,#5501,#687,.T.);
#6862=EDGE_CURVE('',#5502,#5503,#688,.T.);
#6863=EDGE_CURVE('',#5503,#5504,#689,.T.);
#6864=EDGE_CURVE('',#5505,#5504,#690,.T.);
#6865=EDGE_CURVE('',#5505,#5502,#691,.T.);
#6866=EDGE_CURVE('',#5506,#5507,#692,.T.);
#6867=EDGE_CURVE('',#5507,#5503,#3121,.T.);
#6868=EDGE_CURVE('',#5502,#5506,#3122,.T.);
#6869=EDGE_CURVE('',#5283,#5507,#693,.T.);
#6870=EDGE_CURVE('',#5506,#5495,#694,.T.);
#6871=EDGE_CURVE('',#5500,#5508,#695,.T.);
#6872=EDGE_CURVE('',#5508,#5509,#696,.T.);
#6873=EDGE_CURVE('',#5499,#5509,#697,.T.);
#6874=EDGE_CURVE('',#5509,#5510,#3123,.T.);
#6875=EDGE_CURVE('',#5498,#5510,#698,.T.);
#6876=EDGE_CURVE('',#5508,#5511,#3124,.T.);
#6877=EDGE_CURVE('',#5511,#5512,#699,.T.);
#6878=EDGE_CURVE('',#5509,#5512,#3125,.T.);
#6879=EDGE_CURVE('',#5512,#5513,#3126,.T.);
#6880=EDGE_CURVE('',#5510,#5513,#3127,.T.);
#6881=EDGE_CURVE('',#5511,#5245,#700,.T.);
#6882=EDGE_CURVE('',#5512,#5243,#701,.T.);
#6883=EDGE_CURVE('',#5514,#5250,#702,.T.);
#6884=EDGE_CURVE('',#5332,#5515,#703,.T.);
#6885=EDGE_CURVE('',#5515,#5514,#3128,.T.);
#6886=EDGE_CURVE('',#5516,#5517,#3129,.T.);
#6887=EDGE_CURVE('',#5323,#5516,#704,.T.);
#6888=EDGE_CURVE('',#5322,#5517,#705,.T.);
#6889=EDGE_CURVE('',#5518,#5519,#3130,.T.);
#6890=EDGE_CURVE('',#5516,#5518,#3131,.T.);
#6891=EDGE_CURVE('',#5517,#5519,#3132,.T.);
#6892=EDGE_CURVE('',#5518,#5251,#706,.T.);
#6893=EDGE_CURVE('',#5519,#5259,#707,.T.);
#6894=EDGE_CURVE('',#5513,#5239,#708,.T.);
#6895=EDGE_CURVE('',#5515,#5516,#709,.T.);
#6896=EDGE_CURVE('',#5501,#5520,#710,.T.);
#6897=EDGE_CURVE('',#5517,#5520,#711,.T.);
#6898=EDGE_CURVE('',#5344,#5521,#712,.T.);
#6899=EDGE_CURVE('',#5522,#5521,#3133,.T.);
#6900=EDGE_CURVE('',#5345,#5522,#713,.T.);
#6901=EDGE_CURVE('',#5344,#5523,#714,.T.);
#6902=EDGE_CURVE('',#5523,#5524,#715,.T.);
#6903=EDGE_CURVE('',#5521,#5524,#716,.T.);
#6904=EDGE_CURVE('',#5525,#5526,#717,.F.);
#6905=EDGE_CURVE('',#5527,#5526,#718,.T.);
#6906=EDGE_CURVE('',#5528,#5527,#719,.F.);
#6907=EDGE_CURVE('',#5525,#5528,#720,.T.);
#6908=EDGE_CURVE('',#5529,#5510,#721,.T.);
#6909=EDGE_CURVE('',#5497,#5529,#722,.T.);
#6910=EDGE_CURVE('',#5514,#5518,#723,.T.);
#6911=EDGE_CURVE('',#5520,#5530,#3134,.T.);
#6912=EDGE_CURVE('',#5519,#5530,#724,.T.);
#6913=EDGE_CURVE('',#5521,#5531,#3135,.T.);
#6914=EDGE_CURVE('',#5532,#5531,#3136,.T.);
#6915=EDGE_CURVE('',#5522,#5532,#3137,.T.);
#6916=EDGE_CURVE('',#5524,#5533,#3138,.T.);
#6917=EDGE_CURVE('',#5531,#5533,#725,.T.);
#6918=EDGE_CURVE('',#5534,#5527,#3139,.T.);
#6919=EDGE_CURVE('',#5535,#5534,#726,.F.);
#6920=EDGE_CURVE('',#5528,#5535,#3140,.T.);
#6921=EDGE_CURVE('',#5536,#5513,#727,.T.);
#6922=EDGE_CURVE('',#5529,#5536,#3141,.T.);
#6923=EDGE_CURVE('',#5530,#5265,#728,.T.);
#6924=EDGE_CURVE('',#5531,#5275,#729,.T.);
#6925=EDGE_CURVE('',#5532,#5274,#730,.T.);
#6926=EDGE_CURVE('',#5533,#5318,#731,.T.);
#6927=EDGE_CURVE('',#5534,#5269,#732,.T.);
#6928=EDGE_CURVE('',#5535,#5267,#733,.T.);
#6929=EDGE_CURVE('',#5536,#5242,#734,.T.);
#6930=EDGE_CURVE('',#5526,#5504,#3142,.T.);
#6931=EDGE_CURVE('',#5503,#5527,#3143,.T.);
#6932=EDGE_CURVE('',#5534,#5507,#3144,.T.);
#6933=EDGE_CURVE('',#5537,#5538,#3145,.T.);
#6934=EDGE_CURVE('',#5494,#5537,#4624,.F.);
#6935=EDGE_CURVE('',#5416,#5422,#735,.T.);
#6936=EDGE_CURVE('',#5409,#5420,#736,.T.);
#6937=EDGE_CURVE('',#5493,#5539,#4625,.T.);
#6938=EDGE_CURVE('',#5539,#5540,#3146,.T.);
#6939=EDGE_CURVE('',#5540,#5541,#1070,.T.);
#6940=EDGE_CURVE('',#5541,#5542,#3147,.T.);
#6941=EDGE_CURVE('',#5542,#5543,#1071,.T.);
#6942=EDGE_CURVE('',#5543,#5544,#3148,.T.);
#6943=EDGE_CURVE('',#5544,#5496,#4626,.T.);
#6944=EDGE_CURVE('',#5545,#5505,#3149,.T.);
#6945=EDGE_CURVE('',#5546,#5545,#4627,.F.);
#6946=EDGE_CURVE('',#5547,#5546,#3150,.T.);
#6947=EDGE_CURVE('',#5548,#5547,#1072,.T.);
#6948=EDGE_CURVE('',#5549,#5548,#3151,.T.);
#6949=EDGE_CURVE('',#5538,#5549,#1073,.T.);
#6950=EDGE_CURVE('',#5550,#5551,#3152,.T.);
#6951=EDGE_CURVE('',#5552,#5550,#1074,.T.);
#6952=EDGE_CURVE('',#5552,#5553,#3153,.T.);
#6953=EDGE_CURVE('',#5554,#5553,#1075,.T.);
#6954=EDGE_CURVE('',#5555,#5554,#3154,.T.);
#6955=EDGE_CURVE('',#5556,#5555,#4628,.F.);
#6956=EDGE_CURVE('',#5557,#5556,#3155,.T.);
#6957=EDGE_CURVE('',#5551,#5557,#4629,.F.);
#6958=EDGE_CURVE('',#5558,#5559,#3156,.T.);
#6959=EDGE_CURVE('',#5559,#5560,#4630,.T.);
#6960=EDGE_CURVE('',#5560,#5561,#3157,.T.);
#6961=EDGE_CURVE('',#5561,#5562,#4631,.T.);
#6962=EDGE_CURVE('',#5562,#5563,#3158,.T.);
#6963=EDGE_CURVE('',#5563,#5564,#1076,.T.);
#6964=EDGE_CURVE('',#5565,#5564,#3159,.T.);
#6965=EDGE_CURVE('',#5565,#5558,#1077,.T.);
#6966=EDGE_CURVE('',#5504,#5566,#3160,.T.);
#6967=EDGE_CURVE('',#5545,#5566,#4632,.F.);
#6968=EDGE_CURVE('',#5567,#5568,#3161,.T.);
#6969=EDGE_CURVE('',#5568,#5569,#3162,.T.);
#6970=EDGE_CURVE('',#5570,#5569,#4633,.F.);
#6971=EDGE_CURVE('',#5570,#5571,#3163,.T.);
#6972=EDGE_CURVE('',#5572,#5571,#4634,.F.);
#6973=EDGE_CURVE('',#5572,#5573,#3164,.T.);
#6974=EDGE_CURVE('',#5573,#5574,#3165,.T.);
#6975=EDGE_CURVE('',#5574,#5575,#3166,.T.);
#6976=EDGE_CURVE('',#5566,#5575,#3167,.T.);
#6977=EDGE_CURVE('',#5526,#5567,#3168,.T.);
#6978=EDGE_CURVE('',#5541,#5576,#3169,.T.);
#6979=EDGE_CURVE('',#5576,#5577,#4635,.T.);
#6980=EDGE_CURVE('',#5577,#5578,#4636,.T.);
#6981=EDGE_CURVE('',#5578,#5579,#3170,.T.);
#6982=EDGE_CURVE('',#5579,#5580,#4637,.T.);
#6983=EDGE_CURVE('',#5580,#5581,#4638,.T.);
#6984=EDGE_CURVE('',#5581,#5542,#3171,.T.);
#6985=EDGE_CURVE('',#5564,#5582,#3172,.T.);
#6986=EDGE_CURVE('',#5582,#5583,#3173,.T.);
#6987=EDGE_CURVE('',#5583,#5565,#3174,.T.);
#6988=EDGE_CURVE('',#5584,#5585,#3175,.T.);
#6989=EDGE_CURVE('',#5586,#5584,#737,.F.);
#6990=EDGE_CURVE('',#5587,#5586,#4639,.F.);
#6991=EDGE_CURVE('',#5588,#5587,#3176,.T.);
#6992=EDGE_CURVE('',#5588,#5589,#4640,.T.);
#6993=EDGE_CURVE('',#5589,#5585,#4641,.T.);
#6994=EDGE_CURVE('',#5590,#5581,#738,.F.);
#6995=EDGE_CURVE('',#5591,#5590,#739,.F.);
#6996=EDGE_CURVE('',#5543,#5591,#3177,.T.);
#6997=EDGE_CURVE('',#5579,#5592,#740,.T.);
#6998=EDGE_CURVE('',#5593,#5578,#741,.T.);
#6999=EDGE_CURVE('',#5594,#5593,#742,.T.);
#7000=EDGE_CURVE('',#5595,#5594,#3178,.T.);
#7001=EDGE_CURVE('',#5592,#5595,#743,.T.);
#7002=EDGE_CURVE('',#5596,#5540,#3179,.T.);
#7003=EDGE_CURVE('',#5597,#5596,#744,.F.);
#7004=EDGE_CURVE('',#5576,#5597,#4642,.F.);
#7005=EDGE_CURVE('',#5598,#5593,#4643,.T.);
#7006=EDGE_CURVE('',#5598,#5577,#4644,.T.);
#7007=EDGE_CURVE('',#5599,#5590,#4645,.T.);
#7008=EDGE_CURVE('',#5599,#5580,#4646,.T.);
#7009=EDGE_CURVE('',#5600,#5601,#3180,.T.);
#7010=EDGE_CURVE('',#5601,#5602,#3181,.T.);
#7011=EDGE_CURVE('',#5602,#5603,#3182,.T.);
#7012=EDGE_CURVE('',#5603,#5600,#3183,.T.);
#7013=EDGE_CURVE('',#5587,#5604,#4647,.T.);
#7014=EDGE_CURVE('',#5604,#5595,#4648,.T.);
#7015=EDGE_CURVE('',#5594,#5605,#4649,.T.);
#7016=EDGE_CURVE('',#5605,#5606,#4650,.T.);
#7017=EDGE_CURVE('',#5606,#5607,#3184,.T.);
#7018=EDGE_CURVE('',#5607,#5608,#4651,.T.);
#7019=EDGE_CURVE('',#5608,#5609,#3185,.T.);
#7020=EDGE_CURVE('',#5609,#5610,#4652,.T.);
#7021=EDGE_CURVE('',#5610,#5611,#3186,.T.);
#7022=EDGE_CURVE('',#5611,#5612,#1078,.T.);
#7023=EDGE_CURVE('',#5612,#5613,#3187,.T.);
#7024=EDGE_CURVE('',#5613,#5614,#4653,.T.);
#7025=EDGE_CURVE('',#5614,#5615,#3188,.T.);
#7026=EDGE_CURVE('',#5615,#5616,#4654,.T.);
#7027=EDGE_CURVE('',#5616,#5273,#3189,.T.);
#7028=EDGE_CURVE('',#5273,#5588,#4655,.T.);
#7029=EDGE_CURVE('',#5617,#5583,#745,.F.);
#7030=EDGE_CURVE('',#5558,#5617,#3190,.T.);
#7031=EDGE_CURVE('',#5602,#5583,#4656,.T.);
#7032=EDGE_CURVE('',#5582,#5603,#4657,.T.);
#7033=EDGE_CURVE('',#5618,#5563,#3191,.T.);
#7034=EDGE_CURVE('',#5582,#5618,#746,.F.);
#7035=EDGE_CURVE('',#5619,#5620,#3192,.T.);
#7036=EDGE_CURVE('',#5611,#5619,#4658,.F.);
#7037=EDGE_CURVE('',#5610,#5621,#4659,.T.);
#7038=EDGE_CURVE('',#5621,#5620,#1079,.T.);
#7039=EDGE_CURVE('',#5601,#5619,#4660,.T.);
#7040=EDGE_CURVE('',#5622,#5619,#3193,.F.);
#7041=EDGE_CURVE('',#5602,#5622,#747,.F.);
#7042=EDGE_CURVE('',#5623,#5603,#748,.F.);
#7043=EDGE_CURVE('',#5624,#5623,#3194,.T.);
#7044=EDGE_CURVE('',#5624,#5600,#4661,.T.);
#7045=EDGE_CURVE('',#5601,#5612,#4662,.F.);
#7046=EDGE_CURVE('',#5613,#5600,#4663,.F.);
#7047=EDGE_CURVE('',#5624,#5614,#4664,.F.);
#7048=EDGE_CURVE('',#5623,#5618,#4665,.T.);
#7049=EDGE_CURVE('',#5617,#5622,#4666,.T.);
#7050=EDGE_CURVE('',#5625,#5626,#3195,.T.);
#7051=EDGE_CURVE('',#5626,#5627,#749,.T.);
#7052=EDGE_CURVE('',#5627,#5596,#750,.T.);
#7053=EDGE_CURVE('',#5539,#5628,#4667,.T.);
#7054=EDGE_CURVE('',#5628,#5629,#3196,.T.);
#7055=EDGE_CURVE('',#5629,#5630,#3197,.T.);
#7056=EDGE_CURVE('',#5630,#5625,#4668,.T.);
#7057=EDGE_CURVE('',#5631,#5606,#751,.F.);
#7058=EDGE_CURVE('',#5626,#5631,#752,.F.);
#7059=EDGE_CURVE('',#5625,#5632,#4669,.T.);
#7060=EDGE_CURVE('',#5632,#5607,#4670,.T.);
#7061=EDGE_CURVE('',#5620,#5633,#4671,.T.);
#7062=EDGE_CURVE('',#5633,#5634,#3198,.F.);
#7063=EDGE_CURVE('',#5634,#5635,#3199,.T.);
#7064=EDGE_CURVE('',#5635,#5559,#1080,.T.);
#7065=EDGE_CURVE('',#5636,#5624,#3200,.T.);
#7066=EDGE_CURVE('',#5636,#5637,#1081,.T.);
#7067=EDGE_CURVE('',#5637,#5615,#4672,.T.);
#7068=EDGE_CURVE('',#5591,#5638,#753,.T.);
#7069=EDGE_CURVE('',#5638,#5584,#754,.T.);
#7070=EDGE_CURVE('',#5585,#5639,#4673,.T.);
#7071=EDGE_CURVE('',#5639,#5640,#3201,.T.);
#7072=EDGE_CURVE('',#5640,#5641,#3202,.T.);
#7073=EDGE_CURVE('',#5641,#5544,#4674,.T.);
#7074=EDGE_CURVE('',#5562,#5642,#4675,.T.);
#7075=EDGE_CURVE('',#5642,#5643,#3203,.T.);
#7076=EDGE_CURVE('',#5643,#5644,#3204,.T.);
#7077=EDGE_CURVE('',#5644,#5636,#4676,.T.);
#7078=EDGE_CURVE('',#5254,#5263,#3205,.T.);
#7079=EDGE_CURVE('',#5264,#5253,#3206,.T.);
#7080=EDGE_CURVE('',#5261,#5258,#3207,.T.);
#7081=EDGE_CURVE('',#5257,#5262,#3208,.T.);
#7082=EDGE_CURVE('',#5308,#5645,#4677,.T.);
#7083=EDGE_CURVE('',#5645,#5646,#3209,.T.);
#7084=EDGE_CURVE('',#5646,#5309,#4678,.T.);
#7085=EDGE_CURVE('',#5645,#5647,#3210,.T.);
#7086=EDGE_CURVE('',#5647,#5648,#3211,.T.);
#7087=EDGE_CURVE('',#5648,#5649,#3212,.T.);
#7088=EDGE_CURVE('',#5649,#5646,#1082,.T.);
#7089=EDGE_CURVE('',#5647,#5650,#4679,.T.);
#7090=EDGE_CURVE('',#5650,#5651,#3213,.T.);
#7091=EDGE_CURVE('',#5651,#5652,#4680,.T.);
#7092=EDGE_CURVE('',#5652,#5648,#4681,.T.);
#7093=EDGE_CURVE('',#5650,#5653,#3214,.T.);
#7094=EDGE_CURVE('',#5653,#5654,#1083,.T.);
#7095=EDGE_CURVE('',#5654,#5608,#3215,.T.);
#7096=EDGE_CURVE('',#5608,#5651,#4682,.T.);
#7097=EDGE_CURVE('',#5632,#5651,#4683,.T.);
#7098=EDGE_CURVE('',#5625,#5652,#4684,.T.);
#7099=EDGE_CURVE('',#5630,#5648,#4685,.F.);
#7100=EDGE_CURVE('',#5629,#5649,#4686,.T.);
#7101=EDGE_CURVE('',#5655,#5629,#4687,.T.);
#7102=EDGE_CURVE('',#5628,#5302,#4688,.T.);
#7103=EDGE_CURVE('',#5309,#5655,#1084,.T.);
#7104=EDGE_CURVE('',#5649,#5655,#4689,.F.);
#7105=EDGE_CURVE('',#5271,#5589,#4690,.T.);
#7106=EDGE_CURVE('',#5656,#5271,#4691,.T.);
#7107=EDGE_CURVE('',#5656,#5585,#4692,.T.);
#7108=EDGE_CURVE('',#5657,#5656,#4693,.T.);
#7109=EDGE_CURVE('',#5657,#5639,#4694,.F.);
#7110=EDGE_CURVE('',#5658,#5640,#4695,.T.);
#7111=EDGE_CURVE('',#5658,#5657,#3216,.T.);
#7112=EDGE_CURVE('',#5659,#5285,#1085,.T.);
#7113=EDGE_CURVE('',#5284,#5641,#4696,.T.);
#7114=EDGE_CURVE('',#5640,#5659,#4697,.T.);
#7115=EDGE_CURVE('',#5659,#5658,#4698,.F.);
#7116=EDGE_CURVE('',#5660,#5658,#1086,.T.);
#7117=EDGE_CURVE('',#5285,#5660,#4699,.T.);
#7118=EDGE_CURVE('',#5661,#5561,#4700,.T.);
#7119=EDGE_CURVE('',#5560,#5662,#4701,.T.);
#7120=EDGE_CURVE('',#5661,#5662,#3217,.T.);
#7121=EDGE_CURVE('',#5663,#5661,#3218,.T.);
#7122=EDGE_CURVE('',#5662,#5664,#3219,.T.);
#7123=EDGE_CURVE('',#5663,#5664,#3220,.T.);
#7124=EDGE_CURVE('',#5665,#5663,#4702,.T.);
#7125=EDGE_CURVE('',#5664,#5666,#4703,.T.);
#7126=EDGE_CURVE('',#5666,#5665,#3221,.T.);
#7127=EDGE_CURVE('',#5667,#5668,#3222,.T.);
#7128=EDGE_CURVE('',#5668,#5665,#1087,.T.);
#7129=EDGE_CURVE('',#5666,#5669,#1088,.T.);
#7130=EDGE_CURVE('',#5669,#5670,#3223,.T.);
#7131=EDGE_CURVE('',#5670,#5667,#3224,.T.);
#7132=EDGE_CURVE('',#5671,#5672,#4704,.T.);
#7133=EDGE_CURVE('',#5672,#5667,#4705,.T.);
#7134=EDGE_CURVE('',#5670,#5673,#4706,.T.);
#7135=EDGE_CURVE('',#5673,#5674,#4707,.T.);
#7136=EDGE_CURVE('',#5674,#5671,#3225,.T.);
#7137=EDGE_CURVE('',#5616,#5671,#1089,.T.);
#7138=EDGE_CURVE('',#5674,#5609,#4708,.T.);
#7139=EDGE_CURVE('',#5609,#5616,#3226,.T.);
#7140=EDGE_CURVE('',#5674,#5621,#4709,.T.);
#7141=EDGE_CURVE('',#5673,#5620,#4710,.T.);
#7142=EDGE_CURVE('',#5670,#5633,#4711,.F.);
#7143=EDGE_CURVE('',#5669,#5634,#4712,.T.);
#7144=EDGE_CURVE('',#5675,#5664,#1090,.T.);
#7145=EDGE_CURVE('',#5662,#5635,#4713,.T.);
#7146=EDGE_CURVE('',#5634,#5675,#4714,.T.);
#7147=EDGE_CURVE('',#5675,#5669,#4715,.F.);
#7148=EDGE_CURVE('',#5637,#5671,#4716,.T.);
#7149=EDGE_CURVE('',#5661,#5642,#4717,.F.);
#7150=EDGE_CURVE('',#5676,#5643,#4718,.T.);
#7151=EDGE_CURVE('',#5663,#5676,#1091,.T.);
#7152=EDGE_CURVE('',#5636,#5672,#4719,.T.);
#7153=EDGE_CURVE('',#5643,#5668,#4720,.T.);
#7154=EDGE_CURVE('',#5667,#5644,#4721,.T.);
#7155=EDGE_CURVE('',#5668,#5676,#4722,.F.);
#7156=EDGE_CURVE('',#5677,#5678,#3227,.T.);
#7157=EDGE_CURVE('',#5678,#5679,#3228,.T.);
#7158=EDGE_CURVE('',#5679,#5680,#3229,.T.);
#7159=EDGE_CURVE('',#5680,#5677,#3230,.T.);
#7160=EDGE_CURVE('',#5681,#5682,#3231,.T.);
#7161=EDGE_CURVE('',#5682,#5683,#3232,.T.);
#7162=EDGE_CURVE('',#5683,#5684,#3233,.F.);
#7163=EDGE_CURVE('',#5684,#5681,#3234,.T.);
#7164=EDGE_CURVE('',#5685,#5686,#3235,.T.);
#7165=EDGE_CURVE('',#5686,#5687,#3236,.T.);
#7166=EDGE_CURVE('',#5687,#5688,#3237,.F.);
#7167=EDGE_CURVE('',#5688,#5685,#3238,.T.);
#7168=EDGE_CURVE('',#5689,#5690,#4723,.T.);
#7169=EDGE_CURVE('',#5691,#5690,#3239,.T.);
#7170=EDGE_CURVE('',#5692,#5691,#1092,.T.);
#7171=EDGE_CURVE('',#5689,#5692,#3240,.T.);
#7172=EDGE_CURVE('',#5693,#5694,#4724,.T.);
#7173=EDGE_CURVE('',#5695,#5694,#3241,.T.);
#7174=EDGE_CURVE('',#5696,#5695,#1093,.T.);
#7175=EDGE_CURVE('',#5693,#5696,#3242,.T.);
#7176=EDGE_CURVE('',#5697,#5691,#3243,.T.);
#7177=EDGE_CURVE('',#5698,#5697,#1094,.T.);
#7178=EDGE_CURVE('',#5698,#5699,#3244,.T.);
#7179=EDGE_CURVE('',#5700,#5699,#1095,.T.);
#7180=EDGE_CURVE('',#5692,#5700,#3245,.T.);
#7181=EDGE_CURVE('',#5701,#5702,#3246,.T.);
#7182=EDGE_CURVE('',#5702,#5703,#4725,.T.);
#7183=EDGE_CURVE('',#5703,#5704,#4726,.T.);
#7184=EDGE_CURVE('',#5704,#5697,#3247,.T.);
#7185=EDGE_CURVE('',#5691,#5701,#3248,.T.);
#7186=EDGE_CURVE('',#5700,#5705,#3249,.T.);
#7187=EDGE_CURVE('',#5705,#5706,#4727,.T.);
#7188=EDGE_CURVE('',#5706,#5707,#4728,.T.);
#7189=EDGE_CURVE('',#5707,#5708,#3250,.T.);
#7190=EDGE_CURVE('',#5708,#5692,#3251,.T.);
#7191=EDGE_CURVE('',#5709,#5710,#3252,.T.);
#7192=EDGE_CURVE('',#5711,#5710,#1096,.T.);
#7193=EDGE_CURVE('',#5696,#5711,#3253,.T.);
#7194=EDGE_CURVE('',#5712,#5695,#3254,.T.);
#7195=EDGE_CURVE('',#5709,#5712,#1097,.T.);
#7196=EDGE_CURVE('',#5711,#5713,#3255,.T.);
#7197=EDGE_CURVE('',#5713,#5714,#4729,.T.);
#7198=EDGE_CURVE('',#5714,#5715,#4730,.T.);
#7199=EDGE_CURVE('',#5715,#5716,#3256,.T.);
#7200=EDGE_CURVE('',#5716,#5696,#3257,.T.);
#7201=EDGE_CURVE('',#5717,#5718,#3258,.T.);
#7202=EDGE_CURVE('',#5718,#5719,#4731,.T.);
#7203=EDGE_CURVE('',#5719,#5720,#4732,.T.);
#7204=EDGE_CURVE('',#5720,#5712,#3259,.T.);
#7205=EDGE_CURVE('',#5695,#5717,#3260,.T.);
#7206=EDGE_CURVE('',#5708,#5701,#755,.T.);
#7207=EDGE_CURVE('',#5691,#5692,#1098,.T.);
#7208=EDGE_CURVE('',#5716,#5717,#756,.T.);
#7209=EDGE_CURVE('',#5695,#5696,#1099,.T.);
#7210=EDGE_CURVE('',#5691,#5721,#3261,.T.);
#7211=EDGE_CURVE('',#5722,#5721,#1100,.T.);
#7212=EDGE_CURVE('',#5722,#5723,#3262,.T.);
#7213=EDGE_CURVE('',#5724,#5723,#1101,.T.);
#7214=EDGE_CURVE('',#5724,#5692,#3263,.T.);
#7215=EDGE_CURVE('',#5690,#5725,#3264,.T.);
#7216=EDGE_CURVE('',#5725,#5721,#3265,.T.);
#7217=EDGE_CURVE('',#5724,#5726,#3266,.T.);
#7218=EDGE_CURVE('',#5726,#5689,#3267,.T.);
#7219=EDGE_CURVE('',#5695,#5727,#3268,.T.);
#7220=EDGE_CURVE('',#5728,#5727,#1102,.T.);
#7221=EDGE_CURVE('',#5728,#5729,#3269,.T.);
#7222=EDGE_CURVE('',#5730,#5729,#1103,.T.);
#7223=EDGE_CURVE('',#5730,#5696,#3270,.T.);
#7224=EDGE_CURVE('',#5694,#5731,#3271,.T.);
#7225=EDGE_CURVE('',#5731,#5727,#3272,.T.);
#7226=EDGE_CURVE('',#5730,#5732,#3273,.T.);
#7227=EDGE_CURVE('',#5732,#5693,#3274,.T.);
#7228=EDGE_CURVE('',#5677,#5733,#1104,.T.);
#7229=EDGE_CURVE('',#5681,#5680,#1105,.T.);
#7230=EDGE_CURVE('',#5685,#5684,#1106,.T.);
#7231=EDGE_CURVE('',#5734,#5688,#1107,.T.);
#7232=EDGE_CURVE('',#5733,#5734,#3275,.T.);
#7233=EDGE_CURVE('',#5735,#5733,#3276,.F.);
#7234=EDGE_CURVE('',#5734,#5736,#3277,.T.);
#7235=EDGE_CURVE('',#5736,#5737,#3278,.T.);
#7236=EDGE_CURVE('',#5737,#5738,#3279,.T.);
#7237=EDGE_CURVE('',#5738,#5739,#4733,.T.);
#7238=EDGE_CURVE('',#5739,#5740,#3280,.T.);
#7239=EDGE_CURVE('',#5740,#5741,#3281,.T.);
#7240=EDGE_CURVE('',#5741,#5742,#3282,.T.);
#7241=EDGE_CURVE('',#5742,#5743,#4734,.T.);
#7242=EDGE_CURVE('',#5743,#5744,#3283,.T.);
#7243=EDGE_CURVE('',#5744,#5735,#3284,.T.);
#7244=EDGE_CURVE('',#5725,#5745,#757,.T.);
#7245=EDGE_CURVE('',#5722,#5745,#3285,.T.);
#7246=EDGE_CURVE('',#5690,#5738,#4735,.T.);
#7247=EDGE_CURVE('',#5737,#5725,#758,.T.);
#7248=EDGE_CURVE('',#5745,#5737,#759,.T.);
#7249=EDGE_CURVE('',#5746,#5736,#4736,.F.);
#7250=EDGE_CURVE('',#5745,#5746,#3286,.T.);
#7251=EDGE_CURVE('',#5687,#5736,#4737,.T.);
#7252=EDGE_CURVE('',#5739,#5689,#4738,.T.);
#7253=EDGE_CURVE('',#5726,#5740,#760,.T.);
#7254=EDGE_CURVE('',#5747,#5723,#3287,.T.);
#7255=EDGE_CURVE('',#5747,#5726,#761,.T.);
#7256=EDGE_CURVE('',#5683,#5686,#4739,.T.);
#7257=EDGE_CURVE('',#5748,#5741,#762,.T.);
#7258=EDGE_CURVE('',#5740,#5747,#763,.T.);
#7259=EDGE_CURVE('',#5748,#5747,#3288,.T.);
#7260=EDGE_CURVE('',#5731,#5748,#764,.T.);
#7261=EDGE_CURVE('',#5728,#5748,#3289,.T.);
#7262=EDGE_CURVE('',#5679,#5682,#4740,.T.);
#7263=EDGE_CURVE('',#5694,#5742,#4741,.T.);
#7264=EDGE_CURVE('',#5741,#5731,#765,.T.);
#7265=EDGE_CURVE('',#5735,#5678,#4742,.T.);
#7266=EDGE_CURVE('',#5743,#5693,#4743,.T.);
#7267=EDGE_CURVE('',#5732,#5744,#766,.T.);
#7268=EDGE_CURVE('',#5749,#5729,#3290,.T.);
#7269=EDGE_CURVE('',#5749,#5732,#767,.T.);
#7270=EDGE_CURVE('',#5735,#5750,#4744,.F.);
#7271=EDGE_CURVE('',#5744,#5749,#768,.T.);
#7272=EDGE_CURVE('',#5750,#5749,#3291,.T.);
#7273=EDGE_CURVE('',#5679,#5751,#769,.F.);
#7274=EDGE_CURVE('',#5752,#5678,#4745,.F.);
#7275=EDGE_CURVE('',#5751,#5752,#3292,.T.);
#7276=EDGE_CURVE('',#5753,#5754,#770,.T.);
#7277=EDGE_CURVE('',#5752,#5753,#4746,.T.);
#7278=EDGE_CURVE('',#5754,#5750,#4747,.T.);
#7279=EDGE_CURVE('',#5683,#5755,#771,.F.);
#7280=EDGE_CURVE('',#5756,#5682,#772,.F.);
#7281=EDGE_CURVE('',#5755,#5756,#3293,.T.);
#7282=EDGE_CURVE('',#5756,#5751,#1108,.T.);
#7283=EDGE_CURVE('',#5687,#5757,#4748,.F.);
#7284=EDGE_CURVE('',#5758,#5686,#773,.F.);
#7285=EDGE_CURVE('',#5757,#5758,#3294,.T.);
#7286=EDGE_CURVE('',#5758,#5755,#1109,.T.);
#7287=EDGE_CURVE('',#5759,#5760,#774,.T.);
#7288=EDGE_CURVE('',#5746,#5759,#4749,.T.);
#7289=EDGE_CURVE('',#5760,#5757,#4750,.T.);
#7290=EDGE_CURVE('',#5761,#5762,#3295,.T.);
#7291=EDGE_CURVE('',#5762,#5763,#3296,.T.);
#7292=EDGE_CURVE('',#5763,#5764,#3297,.T.);
#7293=EDGE_CURVE('',#5764,#5765,#4751,.T.);
#7294=EDGE_CURVE('',#5765,#5766,#4752,.T.);
#7295=EDGE_CURVE('',#5766,#5767,#3298,.T.);
#7296=EDGE_CURVE('',#5767,#5768,#775,.T.);
#7297=EDGE_CURVE('',#5768,#5769,#3299,.T.);
#7298=EDGE_CURVE('',#5769,#5770,#4753,.T.);
#7299=EDGE_CURVE('',#5770,#5771,#4754,.T.);
#7300=EDGE_CURVE('',#5771,#5772,#3300,.T.);
#7301=EDGE_CURVE('',#5772,#5773,#4755,.T.);
#7302=EDGE_CURVE('',#5773,#5774,#4756,.T.);
#7303=EDGE_CURVE('',#5774,#5775,#3301,.T.);
#7304=EDGE_CURVE('',#5775,#5776,#776,.T.);
#7305=EDGE_CURVE('',#5776,#5777,#3302,.T.);
#7306=EDGE_CURVE('',#5777,#5778,#4757,.T.);
#7307=EDGE_CURVE('',#5778,#5779,#4758,.T.);
#7308=EDGE_CURVE('',#5779,#5780,#3303,.T.);
#7309=EDGE_CURVE('',#5780,#5761,#3304,.T.);
#7310=EDGE_CURVE('',#5776,#5716,#4759,.T.);
#7311=EDGE_CURVE('',#5781,#5715,#777,.T.);
#7312=EDGE_CURVE('',#5777,#5781,#778,.T.);
#7313=EDGE_CURVE('',#5775,#5717,#4760,.T.);
#7314=EDGE_CURVE('',#5768,#5708,#4761,.T.);
#7315=EDGE_CURVE('',#5782,#5707,#779,.T.);
#7316=EDGE_CURVE('',#5769,#5782,#780,.T.);
#7317=EDGE_CURVE('',#5767,#5701,#4762,.T.);
#7318=EDGE_CURVE('',#5764,#5783,#781,.T.);
#7319=EDGE_CURVE('',#5784,#5763,#782,.F.);
#7320=EDGE_CURVE('',#5785,#5784,#3305,.T.);
#7321=EDGE_CURVE('',#5783,#5785,#783,.T.);
#7322=EDGE_CURVE('',#5762,#5786,#4763,.T.);
#7323=EDGE_CURVE('',#5787,#5786,#3306,.T.);
#7324=EDGE_CURVE('',#5787,#5763,#4764,.T.);
#7325=EDGE_CURVE('',#5787,#5788,#784,.F.);
#7326=EDGE_CURVE('',#5784,#5788,#1110,.T.);
#7327=EDGE_CURVE('',#5789,#5704,#785,.T.);
#7328=EDGE_CURVE('',#5790,#5789,#786,.T.);
#7329=EDGE_CURVE('',#5698,#5790,#3307,.T.);
#7330=EDGE_CURVE('',#5791,#5766,#787,.T.);
#7331=EDGE_CURVE('',#5702,#5791,#788,.T.);
#7332=EDGE_CURVE('',#5792,#5783,#4765,.T.);
#7333=EDGE_CURVE('',#5793,#5785,#4766,.T.);
#7334=EDGE_CURVE('',#5792,#5793,#4767,.T.);
#7335=EDGE_CURVE('',#5794,#5699,#3308,.T.);
#7336=EDGE_CURVE('',#5795,#5794,#789,.T.);
#7337=EDGE_CURVE('',#5705,#5795,#790,.T.);
#7338=EDGE_CURVE('',#5772,#5796,#791,.T.);
#7339=EDGE_CURVE('',#5797,#5771,#792,.T.);
#7340=EDGE_CURVE('',#5798,#5797,#793,.T.);
#7341=EDGE_CURVE('',#5799,#5798,#3309,.T.);
#7342=EDGE_CURVE('',#5796,#5799,#794,.T.);
#7343=EDGE_CURVE('',#5800,#5795,#4768,.T.);
#7344=EDGE_CURVE('',#5801,#5794,#795,.T.);
#7345=EDGE_CURVE('',#5800,#5801,#4769,.T.);
#7346=EDGE_CURVE('',#5802,#5720,#796,.T.);
#7347=EDGE_CURVE('',#5803,#5802,#797,.T.);
#7348=EDGE_CURVE('',#5709,#5803,#3310,.T.);
#7349=EDGE_CURVE('',#5804,#5774,#798,.T.);
#7350=EDGE_CURVE('',#5718,#5804,#799,.T.);
#7351=EDGE_CURVE('',#5805,#5796,#4770,.T.);
#7352=EDGE_CURVE('',#5806,#5799,#800,.T.);
#7353=EDGE_CURVE('',#5805,#5806,#4771,.T.);
#7354=EDGE_CURVE('',#5807,#5710,#3311,.T.);
#7355=EDGE_CURVE('',#5808,#5807,#801,.T.);
#7356=EDGE_CURVE('',#5713,#5808,#802,.T.);
#7357=EDGE_CURVE('',#5780,#5809,#803,.F.);
#7358=EDGE_CURVE('',#5810,#5779,#804,.T.);
#7359=EDGE_CURVE('',#5811,#5810,#805,.T.);
#7360=EDGE_CURVE('',#5809,#5811,#3312,.T.);
#7361=EDGE_CURVE('',#5812,#5808,#4772,.T.);
#7362=EDGE_CURVE('',#5813,#5807,#4773,.T.);
#7363=EDGE_CURVE('',#5812,#5813,#4774,.T.);
#7364=EDGE_CURVE('',#5814,#5761,#4775,.T.);
#7365=EDGE_CURVE('',#5780,#5815,#4776,.T.);
#7366=EDGE_CURVE('',#5814,#5815,#3313,.T.);
#7367=EDGE_CURVE('',#5816,#5809,#1111,.T.);
#7368=EDGE_CURVE('',#5816,#5815,#806,.F.);
#7369=EDGE_CURVE('',#5786,#5817,#3314,.T.);
#7370=EDGE_CURVE('',#5817,#5818,#3315,.T.);
#7371=EDGE_CURVE('',#5818,#5819,#3316,.T.);
#7372=EDGE_CURVE('',#5819,#5820,#1112,.T.);
#7373=EDGE_CURVE('',#5820,#5821,#3317,.T.);
#7374=EDGE_CURVE('',#5821,#5787,#3318,.T.);
#7375=EDGE_CURVE('',#5821,#5822,#4777,.T.);
#7376=EDGE_CURVE('',#5788,#5822,#3319,.T.);
#7377=EDGE_CURVE('',#5817,#5304,#4778,.T.);
#7378=EDGE_CURVE('',#5293,#5818,#4779,.T.);
#7379=EDGE_CURVE('',#5823,#5296,#807,.T.);
#7380=EDGE_CURVE('',#5310,#5819,#4780,.T.);
#7381=EDGE_CURVE('',#5818,#5823,#4781,.T.);
#7382=EDGE_CURVE('',#5298,#5820,#4782,.F.);
#7383=EDGE_CURVE('',#5301,#5821,#4783,.T.);
#7384=EDGE_CURVE('',#5822,#5300,#4784,.T.);
#7385=EDGE_CURVE('',#5823,#5293,#4785,.F.);
#7386=EDGE_CURVE('',#5824,#5825,#4786,.T.);
#7387=EDGE_CURVE('',#5815,#5825,#3320,.T.);
#7388=EDGE_CURVE('',#5824,#5816,#3321,.T.);
#7389=EDGE_CURVE('',#5826,#5814,#3322,.T.);
#7390=EDGE_CURVE('',#5825,#5827,#3323,.T.);
#7391=EDGE_CURVE('',#5827,#5828,#1113,.T.);
#7392=EDGE_CURVE('',#5828,#5829,#3324,.T.);
#7393=EDGE_CURVE('',#5829,#5826,#3325,.T.);
#7394=EDGE_CURVE('',#5654,#5824,#4787,.T.);
#7395=EDGE_CURVE('',#5653,#5825,#4788,.F.);
#7396=EDGE_CURVE('',#5650,#5827,#4789,.T.);
#7397=EDGE_CURVE('',#5647,#5828,#4790,.F.);
#7398=EDGE_CURVE('',#5830,#5829,#4791,.T.);
#7399=EDGE_CURVE('',#5645,#5830,#808,.T.);
#7400=EDGE_CURVE('',#5308,#5830,#4792,.F.);
#7401=EDGE_CURVE('',#5829,#5308,#4793,.T.);
#7402=EDGE_CURVE('',#5831,#5306,#1114,.T.);
#7403=EDGE_CURVE('',#5305,#5832,#4794,.T.);
#7404=EDGE_CURVE('',#5832,#5833,#3326,.T.);
#7405=EDGE_CURVE('',#5833,#5834,#4795,.T.);
#7406=EDGE_CURVE('',#5834,#5835,#3327,.T.);
#7407=EDGE_CURVE('',#5835,#5836,#4796,.T.);
#7408=EDGE_CURVE('',#5836,#5831,#3328,.T.);
#7409=EDGE_CURVE('',#5307,#5826,#4797,.T.);
#7410=EDGE_CURVE('',#5831,#5826,#809,.F.);
#7411=EDGE_CURVE('',#5836,#5814,#810,.T.);
#7412=EDGE_CURVE('',#5835,#5761,#811,.F.);
#7413=EDGE_CURVE('',#5834,#5762,#812,.T.);
#7414=EDGE_CURVE('',#5833,#5786,#813,.F.);
#7415=EDGE_CURVE('',#5817,#5832,#814,.F.);
#7416=EDGE_CURVE('',#5837,#5838,#1115,.F.);
#7417=EDGE_CURVE('',#5839,#5837,#3329,.T.);
#7418=EDGE_CURVE('',#5840,#5839,#1116,.T.);
#7419=EDGE_CURVE('',#5838,#5840,#3330,.T.);
#7420=EDGE_CURVE('',#5838,#5841,#3331,.T.);
#7421=EDGE_CURVE('',#5842,#5840,#3332,.T.);
#7422=EDGE_CURVE('',#5843,#5842,#1117,.T.);
#7423=EDGE_CURVE('',#5844,#5843,#3333,.T.);
#7424=EDGE_CURVE('',#5841,#5844,#1118,.T.);
#7425=EDGE_CURVE('',#5292,#5845,#4798,.T.);
#7426=EDGE_CURVE('',#5845,#5268,#3334,.F.);
#7427=EDGE_CURVE('',#5317,#5268,#3335,.T.);
#7428=EDGE_CURVE('',#5845,#5846,#3336,.F.);
#7429=EDGE_CURVE('',#5846,#5317,#3337,.F.);
#7430=EDGE_CURVE('',#5657,#5847,#3338,.F.);
#7431=EDGE_CURVE('',#5282,#5847,#4799,.T.);
#7432=EDGE_CURVE('',#5660,#5848,#3339,.F.);
#7433=EDGE_CURVE('',#5848,#5287,#4800,.T.);
#7434=EDGE_CURVE('',#5847,#5848,#3340,.F.);
#7435=EDGE_CURVE('',#5839,#5849,#3341,.T.);
#7436=EDGE_CURVE('',#5849,#5850,#3342,.T.);
#7437=EDGE_CURVE('',#5850,#5851,#3343,.T.);
#7438=EDGE_CURVE('',#5851,#5842,#3344,.T.);
#7439=EDGE_CURVE('',#5843,#5852,#3345,.T.);
#7440=EDGE_CURVE('',#5852,#5853,#3346,.T.);
#7441=EDGE_CURVE('',#5853,#5844,#3347,.F.);
#7442=EDGE_CURVE('',#5854,#5855,#4801,.T.);
#7443=EDGE_CURVE('',#5856,#5855,#3348,.T.);
#7444=EDGE_CURVE('',#5857,#5856,#1119,.T.);
#7445=EDGE_CURVE('',#5854,#5857,#3349,.T.);
#7446=EDGE_CURVE('',#5858,#5859,#4802,.T.);
#7447=EDGE_CURVE('',#5860,#5859,#3350,.T.);
#7448=EDGE_CURVE('',#5861,#5860,#1120,.T.);
#7449=EDGE_CURVE('',#5858,#5861,#3351,.T.);
#7450=EDGE_CURVE('',#5862,#5856,#3352,.T.);
#7451=EDGE_CURVE('',#5863,#5862,#1121,.T.);
#7452=EDGE_CURVE('',#5863,#5864,#3353,.T.);
#7453=EDGE_CURVE('',#5865,#5864,#1122,.T.);
#7454=EDGE_CURVE('',#5857,#5865,#3354,.T.);
#7455=EDGE_CURVE('',#5866,#5867,#3355,.T.);
#7456=EDGE_CURVE('',#5867,#5868,#4803,.T.);
#7457=EDGE_CURVE('',#5868,#5869,#4804,.T.);
#7458=EDGE_CURVE('',#5869,#5862,#3356,.T.);
#7459=EDGE_CURVE('',#5856,#5866,#3357,.T.);
#7460=EDGE_CURVE('',#5865,#5870,#3358,.T.);
#7461=EDGE_CURVE('',#5870,#5871,#4805,.T.);
#7462=EDGE_CURVE('',#5871,#5872,#4806,.T.);
#7463=EDGE_CURVE('',#5872,#5873,#3359,.T.);
#7464=EDGE_CURVE('',#5873,#5857,#3360,.T.);
#7465=EDGE_CURVE('',#5874,#5875,#3361,.T.);
#7466=EDGE_CURVE('',#5876,#5875,#1123,.T.);
#7467=EDGE_CURVE('',#5861,#5876,#3362,.T.);
#7468=EDGE_CURVE('',#5877,#5860,#3363,.T.);
#7469=EDGE_CURVE('',#5874,#5877,#1124,.T.);
#7470=EDGE_CURVE('',#5876,#5878,#3364,.T.);
#7471=EDGE_CURVE('',#5878,#5879,#4807,.T.);
#7472=EDGE_CURVE('',#5879,#5880,#4808,.T.);
#7473=EDGE_CURVE('',#5880,#5881,#3365,.T.);
#7474=EDGE_CURVE('',#5881,#5861,#3366,.T.);
#7475=EDGE_CURVE('',#5882,#5883,#3367,.T.);
#7476=EDGE_CURVE('',#5883,#5884,#4809,.T.);
#7477=EDGE_CURVE('',#5884,#5885,#4810,.T.);
#7478=EDGE_CURVE('',#5885,#5877,#3368,.T.);
#7479=EDGE_CURVE('',#5860,#5882,#3369,.T.);
#7480=EDGE_CURVE('',#5873,#5866,#815,.T.);
#7481=EDGE_CURVE('',#5856,#5857,#1125,.T.);
#7482=EDGE_CURVE('',#5881,#5882,#816,.T.);
#7483=EDGE_CURVE('',#5860,#5861,#1126,.T.);
#7484=EDGE_CURVE('',#5856,#5886,#3370,.T.);
#7485=EDGE_CURVE('',#5887,#5886,#1127,.T.);
#7486=EDGE_CURVE('',#5887,#5888,#3371,.T.);
#7487=EDGE_CURVE('',#5889,#5888,#1128,.T.);
#7488=EDGE_CURVE('',#5889,#5857,#3372,.T.);
#7489=EDGE_CURVE('',#5855,#5890,#3373,.T.);
#7490=EDGE_CURVE('',#5890,#5886,#3374,.T.);
#7491=EDGE_CURVE('',#5889,#5891,#3375,.T.);
#7492=EDGE_CURVE('',#5891,#5854,#3376,.T.);
#7493=EDGE_CURVE('',#5860,#5892,#3377,.T.);
#7494=EDGE_CURVE('',#5893,#5892,#1129,.T.);
#7495=EDGE_CURVE('',#5893,#5894,#3378,.T.);
#7496=EDGE_CURVE('',#5895,#5894,#1130,.T.);
#7497=EDGE_CURVE('',#5895,#5861,#3379,.T.);
#7498=EDGE_CURVE('',#5859,#5896,#3380,.T.);
#7499=EDGE_CURVE('',#5896,#5892,#3381,.T.);
#7500=EDGE_CURVE('',#5895,#5897,#3382,.T.);
#7501=EDGE_CURVE('',#5897,#5858,#3383,.T.);
#7502=EDGE_CURVE('',#5898,#5899,#3384,.F.);
#7503=EDGE_CURVE('',#5899,#5900,#3385,.T.);
#7504=EDGE_CURVE('',#5900,#5901,#3386,.T.);
#7505=EDGE_CURVE('',#5901,#5902,#3387,.T.);
#7506=EDGE_CURVE('',#5902,#5903,#3388,.T.);
#7507=EDGE_CURVE('',#5903,#5904,#4811,.T.);
#7508=EDGE_CURVE('',#5904,#5905,#3389,.T.);
#7509=EDGE_CURVE('',#5905,#5906,#3390,.T.);
#7510=EDGE_CURVE('',#5906,#5907,#3391,.T.);
#7511=EDGE_CURVE('',#5907,#5908,#4812,.T.);
#7512=EDGE_CURVE('',#5908,#5909,#3392,.T.);
#7513=EDGE_CURVE('',#5909,#5898,#3393,.T.);
#7514=EDGE_CURVE('',#5890,#5910,#817,.T.);
#7515=EDGE_CURVE('',#5887,#5910,#3394,.T.);
#7516=EDGE_CURVE('',#5855,#5903,#4813,.T.);
#7517=EDGE_CURVE('',#5902,#5890,#818,.T.);
#7518=EDGE_CURVE('',#5910,#5902,#819,.T.);
#7519=EDGE_CURVE('',#5911,#5901,#4814,.F.);
#7520=EDGE_CURVE('',#5910,#5911,#3395,.T.);
#7521=EDGE_CURVE('',#5900,#5912,#1131,.T.);
#7522=EDGE_CURVE('',#5913,#5912,#3396,.F.);
#7523=EDGE_CURVE('',#5913,#5901,#4815,.T.);
#7524=EDGE_CURVE('',#5904,#5854,#4816,.T.);
#7525=EDGE_CURVE('',#5891,#5905,#820,.T.);
#7526=EDGE_CURVE('',#5914,#5888,#3397,.T.);
#7527=EDGE_CURVE('',#5914,#5891,#821,.T.);
#7528=EDGE_CURVE('',#5915,#5906,#822,.T.);
#7529=EDGE_CURVE('',#5905,#5914,#823,.T.);
#7530=EDGE_CURVE('',#5915,#5914,#3398,.T.);
#7531=EDGE_CURVE('',#5896,#5915,#824,.T.);
#7532=EDGE_CURVE('',#5893,#5915,#3399,.T.);
#7533=EDGE_CURVE('',#5851,#5852,#4817,.T.);
#7534=EDGE_CURVE('',#5859,#5907,#4818,.T.);
#7535=EDGE_CURVE('',#5906,#5896,#825,.T.);
#7536=EDGE_CURVE('',#5849,#5899,#1132,.T.);
#7537=EDGE_CURVE('',#5898,#5850,#4819,.T.);
#7538=EDGE_CURVE('',#5908,#5858,#4820,.T.);
#7539=EDGE_CURVE('',#5897,#5909,#826,.T.);
#7540=EDGE_CURVE('',#5916,#5894,#3400,.T.);
#7541=EDGE_CURVE('',#5916,#5897,#827,.T.);
#7542=EDGE_CURVE('',#5898,#5917,#4821,.F.);
#7543=EDGE_CURVE('',#5909,#5916,#828,.T.);
#7544=EDGE_CURVE('',#5917,#5916,#3401,.T.);
#7545=EDGE_CURVE('',#5851,#5918,#829,.F.);
#7546=EDGE_CURVE('',#5919,#5850,#4822,.F.);
#7547=EDGE_CURVE('',#5918,#5919,#3402,.T.);
#7548=EDGE_CURVE('',#5920,#5921,#830,.T.);
#7549=EDGE_CURVE('',#5919,#5920,#4823,.T.);
#7550=EDGE_CURVE('',#5921,#5917,#4824,.T.);
#7551=EDGE_CURVE('',#5853,#5922,#831,.F.);
#7552=EDGE_CURVE('',#5923,#5852,#832,.F.);
#7553=EDGE_CURVE('',#5922,#5923,#3403,.T.);
#7554=EDGE_CURVE('',#5923,#5918,#1133,.T.);
#7555=EDGE_CURVE('',#5913,#5924,#4825,.F.);
#7556=EDGE_CURVE('',#5925,#5913,#3404,.T.);
#7557=EDGE_CURVE('',#5926,#5925,#833,.F.);
#7558=EDGE_CURVE('',#5924,#5926,#3405,.T.);
#7559=EDGE_CURVE('',#5853,#5925,#4826,.T.);
#7560=EDGE_CURVE('',#5926,#5922,#1134,.T.);
#7561=EDGE_CURVE('',#5927,#5928,#834,.T.);
#7562=EDGE_CURVE('',#5911,#5927,#4827,.T.);
#7563=EDGE_CURVE('',#5928,#5924,#4828,.T.);
#7564=EDGE_CURVE('',#5929,#5930,#3406,.T.);
#7565=EDGE_CURVE('',#5930,#5931,#3407,.T.);
#7566=EDGE_CURVE('',#5931,#5932,#3408,.T.);
#7567=EDGE_CURVE('',#5932,#5933,#4829,.T.);
#7568=EDGE_CURVE('',#5933,#5934,#4830,.T.);
#7569=EDGE_CURVE('',#5934,#5935,#3409,.T.);
#7570=EDGE_CURVE('',#5935,#5936,#835,.T.);
#7571=EDGE_CURVE('',#5936,#5937,#3410,.T.);
#7572=EDGE_CURVE('',#5937,#5938,#4831,.T.);
#7573=EDGE_CURVE('',#5938,#5939,#4832,.T.);
#7574=EDGE_CURVE('',#5939,#5940,#3411,.T.);
#7575=EDGE_CURVE('',#5940,#5941,#4833,.T.);
#7576=EDGE_CURVE('',#5941,#5942,#4834,.T.);
#7577=EDGE_CURVE('',#5942,#5943,#3412,.T.);
#7578=EDGE_CURVE('',#5943,#5944,#836,.T.);
#7579=EDGE_CURVE('',#5944,#5945,#3413,.T.);
#7580=EDGE_CURVE('',#5945,#5946,#4835,.T.);
#7581=EDGE_CURVE('',#5946,#5947,#4836,.T.);
#7582=EDGE_CURVE('',#5947,#5948,#3414,.T.);
#7583=EDGE_CURVE('',#5948,#5929,#3415,.T.);
#7584=EDGE_CURVE('',#5944,#5881,#4837,.T.);
#7585=EDGE_CURVE('',#5949,#5880,#837,.T.);
#7586=EDGE_CURVE('',#5945,#5949,#838,.T.);
#7587=EDGE_CURVE('',#5943,#5882,#4838,.T.);
#7588=EDGE_CURVE('',#5936,#5873,#4839,.T.);
#7589=EDGE_CURVE('',#5950,#5872,#839,.T.);
#7590=EDGE_CURVE('',#5937,#5950,#840,.T.);
#7591=EDGE_CURVE('',#5935,#5866,#4840,.T.);
#7592=EDGE_CURVE('',#5932,#5951,#841,.T.);
#7593=EDGE_CURVE('',#5952,#5931,#842,.F.);
#7594=EDGE_CURVE('',#5953,#5952,#3416,.T.);
#7595=EDGE_CURVE('',#5951,#5953,#843,.T.);
#7596=EDGE_CURVE('',#5930,#5954,#4841,.T.);
#7597=EDGE_CURVE('',#5955,#5954,#3417,.T.);
#7598=EDGE_CURVE('',#5955,#5931,#4842,.T.);
#7599=EDGE_CURVE('',#5955,#5956,#844,.F.);
#7600=EDGE_CURVE('',#5952,#5956,#1135,.T.);
#7601=EDGE_CURVE('',#5957,#5869,#845,.T.);
#7602=EDGE_CURVE('',#5958,#5957,#846,.T.);
#7603=EDGE_CURVE('',#5863,#5958,#3418,.T.);
#7604=EDGE_CURVE('',#5959,#5934,#847,.T.);
#7605=EDGE_CURVE('',#5867,#5959,#848,.T.);
#7606=EDGE_CURVE('',#5960,#5951,#4843,.T.);
#7607=EDGE_CURVE('',#5961,#5953,#4844,.T.);
#7608=EDGE_CURVE('',#5960,#5961,#4845,.T.);
#7609=EDGE_CURVE('',#5962,#5864,#3419,.T.);
#7610=EDGE_CURVE('',#5963,#5962,#849,.T.);
#7611=EDGE_CURVE('',#5870,#5963,#850,.T.);
#7612=EDGE_CURVE('',#5940,#5964,#851,.T.);
#7613=EDGE_CURVE('',#5965,#5939,#852,.T.);
#7614=EDGE_CURVE('',#5966,#5965,#853,.T.);
#7615=EDGE_CURVE('',#5967,#5966,#3420,.T.);
#7616=EDGE_CURVE('',#5964,#5967,#854,.T.);
#7617=EDGE_CURVE('',#5968,#5963,#4846,.T.);
#7618=EDGE_CURVE('',#5969,#5962,#855,.T.);
#7619=EDGE_CURVE('',#5968,#5969,#4847,.T.);
#7620=EDGE_CURVE('',#5970,#5885,#856,.T.);
#7621=EDGE_CURVE('',#5971,#5970,#857,.T.);
#7622=EDGE_CURVE('',#5874,#5971,#3421,.T.);
#7623=EDGE_CURVE('',#5972,#5942,#858,.T.);
#7624=EDGE_CURVE('',#5883,#5972,#859,.T.);
#7625=EDGE_CURVE('',#5973,#5964,#4848,.T.);
#7626=EDGE_CURVE('',#5974,#5967,#860,.T.);
#7627=EDGE_CURVE('',#5973,#5974,#4849,.T.);
#7628=EDGE_CURVE('',#5975,#5875,#3422,.T.);
#7629=EDGE_CURVE('',#5976,#5975,#861,.T.);
#7630=EDGE_CURVE('',#5878,#5976,#862,.T.);
#7631=EDGE_CURVE('',#5948,#5977,#863,.F.);
#7632=EDGE_CURVE('',#5978,#5947,#864,.T.);
#7633=EDGE_CURVE('',#5979,#5978,#865,.T.);
#7634=EDGE_CURVE('',#5977,#5979,#3423,.T.);
#7635=EDGE_CURVE('',#5980,#5976,#4850,.T.);
#7636=EDGE_CURVE('',#5981,#5975,#4851,.T.);
#7637=EDGE_CURVE('',#5980,#5981,#4852,.T.);
#7638=EDGE_CURVE('',#5982,#5929,#4853,.T.);
#7639=EDGE_CURVE('',#5948,#5983,#4854,.T.);
#7640=EDGE_CURVE('',#5982,#5983,#3424,.T.);
#7641=EDGE_CURVE('',#5984,#5977,#1136,.T.);
#7642=EDGE_CURVE('',#5984,#5983,#866,.F.);
#7643=EDGE_CURVE('',#5954,#5985,#3425,.T.);
#7644=EDGE_CURVE('',#5985,#5986,#3426,.T.);
#7645=EDGE_CURVE('',#5986,#5987,#3427,.T.);
#7646=EDGE_CURVE('',#5987,#5988,#1137,.T.);
#7647=EDGE_CURVE('',#5988,#5989,#3428,.T.);
#7648=EDGE_CURVE('',#5989,#5955,#3429,.T.);
#7649=EDGE_CURVE('',#5989,#5990,#4855,.T.);
#7650=EDGE_CURVE('',#5956,#5990,#3430,.T.);
#7651=EDGE_CURVE('',#5985,#5288,#4856,.T.);
#7652=EDGE_CURVE('',#5287,#5986,#4857,.T.);
#7653=EDGE_CURVE('',#5991,#5848,#1138,.T.);
#7654=EDGE_CURVE('',#5847,#5987,#4858,.T.);
#7655=EDGE_CURVE('',#5986,#5991,#4859,.T.);
#7656=EDGE_CURVE('',#5282,#5988,#4860,.F.);
#7657=EDGE_CURVE('',#5281,#5989,#4861,.T.);
#7658=EDGE_CURVE('',#5990,#5280,#4862,.T.);
#7659=EDGE_CURVE('',#5991,#5287,#4863,.F.);
#7660=EDGE_CURVE('',#5992,#5993,#4864,.T.);
#7661=EDGE_CURVE('',#5983,#5993,#3431,.T.);
#7662=EDGE_CURVE('',#5992,#5984,#3432,.T.);
#7663=EDGE_CURVE('',#5994,#5982,#3433,.T.);
#7664=EDGE_CURVE('',#5993,#5995,#3434,.T.);
#7665=EDGE_CURVE('',#5995,#5996,#1139,.T.);
#7666=EDGE_CURVE('',#5996,#5997,#3435,.T.);
#7667=EDGE_CURVE('',#5997,#5994,#3436,.T.);
#7668=EDGE_CURVE('',#5279,#5992,#4865,.T.);
#7669=EDGE_CURVE('',#5278,#5993,#4866,.F.);
#7670=EDGE_CURVE('',#5277,#5995,#4867,.T.);
#7671=EDGE_CURVE('',#5846,#5277,#4868,.T.);
#7672=EDGE_CURVE('',#5846,#5996,#4869,.F.);
#7673=EDGE_CURVE('',#5998,#5997,#4870,.T.);
#7674=EDGE_CURVE('',#5845,#5998,#1140,.T.);
#7675=EDGE_CURVE('',#5292,#5998,#4871,.F.);
#7676=EDGE_CURVE('',#5997,#5292,#4872,.T.);
#7677=EDGE_CURVE('',#5999,#5290,#1141,.T.);
#7678=EDGE_CURVE('',#5289,#6000,#4873,.T.);
#7679=EDGE_CURVE('',#6000,#6001,#3437,.T.);
#7680=EDGE_CURVE('',#6001,#6002,#4874,.T.);
#7681=EDGE_CURVE('',#6002,#6003,#3438,.T.);
#7682=EDGE_CURVE('',#6003,#6004,#4875,.T.);
#7683=EDGE_CURVE('',#6004,#5999,#3439,.T.);
#7684=EDGE_CURVE('',#5291,#5994,#4876,.T.);
#7685=EDGE_CURVE('',#5999,#5994,#867,.F.);
#7686=EDGE_CURVE('',#6004,#5982,#868,.T.);
#7687=EDGE_CURVE('',#6003,#5929,#869,.F.);
#7688=EDGE_CURVE('',#6002,#5930,#870,.T.);
#7689=EDGE_CURVE('',#6001,#5954,#871,.F.);
#7690=EDGE_CURVE('',#5985,#6000,#872,.F.);
#7691=EDGE_CURVE('',#5912,#5837,#3440,.T.);
#7692=EDGE_CURVE('',#5841,#5925,#3441,.T.);
#7693=EDGE_CURVE('',#5979,#5981,#4877,.T.);
#7694=EDGE_CURVE('',#5971,#5974,#873,.T.);
#7695=EDGE_CURVE('',#5966,#5969,#874,.T.);
#7696=EDGE_CURVE('',#5958,#5961,#4878,.T.);
#7697=EDGE_CURVE('',#5335,#5326,#3442,.T.);
#7698=EDGE_CURVE('',#5325,#5336,#3443,.T.);
#7699=EDGE_CURVE('',#5330,#5333,#3444,.T.);
#7700=EDGE_CURVE('',#5334,#5329,#3445,.T.);
#7701=EDGE_CURVE('',#5353,#6005,#4879,.F.);
#7702=EDGE_CURVE('',#6006,#5352,#4880,.F.);
#7703=EDGE_CURVE('',#6005,#6006,#3446,.T.);
#7704=EDGE_CURVE('',#6005,#6007,#3447,.T.);
#7705=EDGE_CURVE('',#6008,#6006,#1142,.F.);
#7706=EDGE_CURVE('',#6009,#6008,#3448,.F.);
#7707=EDGE_CURVE('',#6007,#6009,#3449,.T.);
#7708=EDGE_CURVE('',#6007,#6010,#4881,.F.);
#7709=EDGE_CURVE('',#6011,#6009,#4882,.F.);
#7710=EDGE_CURVE('',#6012,#6011,#4883,.F.);
#7711=EDGE_CURVE('',#6010,#6012,#3450,.T.);
#7712=EDGE_CURVE('',#6013,#5546,#1143,.T.);
#7713=EDGE_CURVE('',#6014,#6013,#3451,.T.);
#7714=EDGE_CURVE('',#6015,#6014,#3452,.T.);
#7715=EDGE_CURVE('',#6016,#6015,#1144,.T.);
#7716=EDGE_CURVE('',#6017,#6016,#3453,.T.);
#7717=EDGE_CURVE('',#6018,#6017,#875,.T.);
#7718=EDGE_CURVE('',#6019,#6018,#876,.T.);
#7719=EDGE_CURVE('',#5547,#6019,#3454,.T.);
#7720=EDGE_CURVE('',#6020,#6016,#4884,.F.);
#7721=EDGE_CURVE('',#6021,#6020,#4885,.F.);
#7722=EDGE_CURVE('',#6021,#6022,#3455,.T.);
#7723=EDGE_CURVE('',#6022,#6023,#4886,.T.);
#7724=EDGE_CURVE('',#6023,#6017,#877,.T.);
#7725=EDGE_CURVE('',#6024,#5551,#4887,.F.);
#7726=EDGE_CURVE('',#6025,#6024,#3456,.F.);
#7727=EDGE_CURVE('',#6026,#6025,#3457,.T.);
#7728=EDGE_CURVE('',#6027,#6026,#4888,.F.);
#7729=EDGE_CURVE('',#6028,#6027,#3458,.F.);
#7730=EDGE_CURVE('',#6029,#6028,#3459,.T.);
#7731=EDGE_CURVE('',#6030,#6029,#4889,.F.);
#7732=EDGE_CURVE('',#5550,#6030,#3460,.F.);
#7733=EDGE_CURVE('',#6031,#6032,#3461,.T.);
#7734=EDGE_CURVE('',#6033,#6031,#1145,.T.);
#7735=EDGE_CURVE('',#6034,#6033,#3462,.T.);
#7736=EDGE_CURVE('',#6035,#6034,#3463,.T.);
#7737=EDGE_CURVE('',#5537,#6035,#1146,.T.);
#7738=EDGE_CURVE('',#6036,#5538,#3464,.T.);
#7739=EDGE_CURVE('',#6037,#6036,#878,.T.);
#7740=EDGE_CURVE('',#6032,#6037,#879,.T.);
#7741=EDGE_CURVE('',#6010,#6038,#3465,.T.);
#7742=EDGE_CURVE('',#6039,#6012,#4890,.F.);
#7743=EDGE_CURVE('',#6040,#6039,#3466,.T.);
#7744=EDGE_CURVE('',#6038,#6040,#1147,.T.);
#7745=EDGE_CURVE('',#6041,#6039,#4891,.F.);
#7746=EDGE_CURVE('',#6042,#6012,#4892,.F.);
#7747=EDGE_CURVE('',#6042,#6041,#4893,.F.);
#7748=EDGE_CURVE('',#6031,#6011,#4894,.F.);
#7749=EDGE_CURVE('',#6031,#6042,#4895,.F.);
#7750=EDGE_CURVE('',#6033,#6009,#4896,.T.);
#7751=EDGE_CURVE('',#6034,#6008,#4897,.F.);
#7752=EDGE_CURVE('',#6043,#6034,#4898,.F.);
#7753=EDGE_CURVE('',#5352,#6043,#1148,.T.);
#7754=EDGE_CURVE('',#6035,#5351,#4899,.F.);
#7755=EDGE_CURVE('',#6008,#6043,#4900,.T.);
#7756=EDGE_CURVE('',#5346,#6021,#4901,.F.);
#7757=EDGE_CURVE('',#5347,#6020,#4902,.F.);
#7758=EDGE_CURVE('',#6044,#6016,#4903,.F.);
#7759=EDGE_CURVE('',#6044,#5347,#4904,.F.);
#7760=EDGE_CURVE('',#6045,#6015,#4905,.T.);
#7761=EDGE_CURVE('',#6045,#6044,#4906,.F.);
#7762=EDGE_CURVE('',#6046,#6014,#4907,.F.);
#7763=EDGE_CURVE('',#6046,#6045,#3467,.F.);
#7764=EDGE_CURVE('',#6047,#5575,#1149,.T.);
#7765=EDGE_CURVE('',#6014,#6047,#4908,.F.);
#7766=EDGE_CURVE('',#5566,#6013,#4909,.F.);
#7767=EDGE_CURVE('',#6047,#6046,#4910,.T.);
#7768=EDGE_CURVE('',#5575,#6048,#4911,.F.);
#7769=EDGE_CURVE('',#6048,#6046,#1150,.F.);
#7770=EDGE_CURVE('',#6049,#5556,#4912,.F.);
#7771=EDGE_CURVE('',#6049,#6050,#3468,.T.);
#7772=EDGE_CURVE('',#5557,#6050,#4913,.F.);
#7773=EDGE_CURVE('',#6051,#6049,#3469,.T.);
#7774=EDGE_CURVE('',#6051,#6052,#3470,.T.);
#7775=EDGE_CURVE('',#6050,#6052,#3471,.T.);
#7776=EDGE_CURVE('',#6053,#6051,#4914,.F.);
#7777=EDGE_CURVE('',#6054,#6053,#3472,.T.);
#7778=EDGE_CURVE('',#6052,#6054,#4915,.F.);
#7779=EDGE_CURVE('',#6055,#6056,#3473,.F.);
#7780=EDGE_CURVE('',#6057,#6055,#3474,.T.);
#7781=EDGE_CURVE('',#6058,#6057,#3475,.F.);
#7782=EDGE_CURVE('',#6054,#6058,#1151,.F.);
#7783=EDGE_CURVE('',#6056,#6053,#1152,.F.);
#7784=EDGE_CURVE('',#6059,#6060,#4916,.F.);
#7785=EDGE_CURVE('',#6061,#6059,#3476,.T.);
#7786=EDGE_CURVE('',#6062,#6061,#4917,.F.);
#7787=EDGE_CURVE('',#6057,#6062,#4918,.F.);
#7788=EDGE_CURVE('',#6060,#6055,#4919,.F.);
#7789=EDGE_CURVE('',#6063,#6059,#1153,.T.);
#7790=EDGE_CURVE('',#6064,#6063,#3477,.T.);
#7791=EDGE_CURVE('',#6061,#6064,#4920,.F.);
#7792=EDGE_CURVE('',#6064,#6065,#4921,.F.);
#7793=EDGE_CURVE('',#6065,#6066,#4922,.F.);
#7794=EDGE_CURVE('',#6061,#6066,#4923,.F.);
#7795=EDGE_CURVE('',#6066,#6027,#1154,.T.);
#7796=EDGE_CURVE('',#6062,#6027,#4924,.F.);
#7797=EDGE_CURVE('',#6057,#6026,#4925,.T.);
#7798=EDGE_CURVE('',#6058,#6025,#4926,.F.);
#7799=EDGE_CURVE('',#6067,#6052,#1155,.T.);
#7800=EDGE_CURVE('',#6025,#6067,#4927,.F.);
#7801=EDGE_CURVE('',#6050,#6024,#4928,.F.);
#7802=EDGE_CURVE('',#6067,#6058,#4929,.T.);
#7803=EDGE_CURVE('',#6068,#6063,#4930,.F.);
#7804=EDGE_CURVE('',#6069,#6059,#4931,.F.);
#7805=EDGE_CURVE('',#6069,#6068,#4932,.F.);
#7806=EDGE_CURVE('',#5555,#6070,#1156,.T.);
#7807=EDGE_CURVE('',#6049,#6070,#4933,.T.);
#7808=EDGE_CURVE('',#6071,#6072,#4934,.F.);
#7809=EDGE_CURVE('',#6051,#6071,#1157,.T.);
#7810=EDGE_CURVE('',#6070,#6072,#3478,.T.);
#7811=EDGE_CURVE('',#6073,#6060,#4935,.F.);
#7812=EDGE_CURVE('',#6073,#6069,#1158,.T.);
#7813=EDGE_CURVE('',#6072,#6056,#4936,.F.);
#7814=EDGE_CURVE('',#6072,#6074,#3479,.T.);
#7815=EDGE_CURVE('',#6055,#6074,#4937,.F.);
#7816=EDGE_CURVE('',#6074,#6073,#1159,.T.);
#7817=EDGE_CURVE('',#6056,#6071,#4938,.T.);
#7818=EDGE_CURVE('',#6075,#6076,#3480,.T.);
#7819=EDGE_CURVE('',#6077,#6075,#3481,.T.);
#7820=EDGE_CURVE('',#6078,#6077,#3482,.T.);
#7821=EDGE_CURVE('',#6076,#6078,#3483,.T.);
#7822=EDGE_CURVE('',#6079,#6080,#3484,.F.);
#7823=EDGE_CURVE('',#6081,#6079,#3485,.T.);
#7824=EDGE_CURVE('',#6082,#6081,#3486,.T.);
#7825=EDGE_CURVE('',#6080,#6082,#3487,.T.);
#7826=EDGE_CURVE('',#6083,#6084,#3488,.F.);
#7827=EDGE_CURVE('',#6085,#6083,#3489,.T.);
#7828=EDGE_CURVE('',#6086,#6085,#3490,.T.);
#7829=EDGE_CURVE('',#6084,#6086,#3491,.T.);
#7830=EDGE_CURVE('',#6087,#6088,#4939,.F.);
#7831=EDGE_CURVE('',#6087,#6089,#3492,.T.);
#7832=EDGE_CURVE('',#6089,#6090,#1160,.T.);
#7833=EDGE_CURVE('',#6090,#6088,#3493,.T.);
#7834=EDGE_CURVE('',#6091,#6092,#4940,.F.);
#7835=EDGE_CURVE('',#6091,#6093,#3494,.T.);
#7836=EDGE_CURVE('',#6093,#6094,#1161,.T.);
#7837=EDGE_CURVE('',#6094,#6092,#3495,.T.);
#7838=EDGE_CURVE('',#6089,#6095,#3496,.T.);
#7839=EDGE_CURVE('',#6095,#6096,#1162,.T.);
#7840=EDGE_CURVE('',#6097,#6096,#3497,.T.);
#7841=EDGE_CURVE('',#6097,#6098,#1163,.T.);
#7842=EDGE_CURVE('',#6098,#6090,#3498,.T.);
#7843=EDGE_CURVE('',#6099,#6100,#3499,.T.);
#7844=EDGE_CURVE('',#6090,#6099,#3500,.T.);
#7845=EDGE_CURVE('',#6101,#6098,#3501,.T.);
#7846=EDGE_CURVE('',#6102,#6101,#4941,.T.);
#7847=EDGE_CURVE('',#6100,#6102,#4942,.T.);
#7848=EDGE_CURVE('',#6095,#6103,#3502,.T.);
#7849=EDGE_CURVE('',#6104,#6089,#3503,.T.);
#7850=EDGE_CURVE('',#6105,#6104,#3504,.T.);
#7851=EDGE_CURVE('',#6106,#6105,#4943,.T.);
#7852=EDGE_CURVE('',#6103,#6106,#4944,.T.);
#7853=EDGE_CURVE('',#6107,#6108,#3505,.T.);
#7854=EDGE_CURVE('',#6107,#6109,#1164,.T.);
#7855=EDGE_CURVE('',#6109,#6094,#3506,.T.);
#7856=EDGE_CURVE('',#6093,#6110,#3507,.T.);
#7857=EDGE_CURVE('',#6110,#6108,#1165,.T.);
#7858=EDGE_CURVE('',#6110,#6111,#3508,.T.);
#7859=EDGE_CURVE('',#6112,#6093,#3509,.T.);
#7860=EDGE_CURVE('',#6113,#6112,#3510,.T.);
#7861=EDGE_CURVE('',#6114,#6113,#4945,.T.);
#7862=EDGE_CURVE('',#6111,#6114,#4946,.T.);
#7863=EDGE_CURVE('',#6115,#6116,#3511,.T.);
#7864=EDGE_CURVE('',#6094,#6115,#3512,.T.);
#7865=EDGE_CURVE('',#6117,#6109,#3513,.T.);
#7866=EDGE_CURVE('',#6118,#6117,#4947,.T.);
#7867=EDGE_CURVE('',#6116,#6118,#4948,.T.);
#7868=EDGE_CURVE('',#6104,#6099,#880,.T.);
#7869=EDGE_CURVE('',#6090,#6089,#1166,.T.);
#7870=EDGE_CURVE('',#6112,#6115,#881,.T.);
#7871=EDGE_CURVE('',#6094,#6093,#1167,.T.);
#7872=EDGE_CURVE('',#6119,#6089,#3514,.T.);
#7873=EDGE_CURVE('',#6119,#6120,#1168,.T.);
#7874=EDGE_CURVE('',#6121,#6120,#3515,.T.);
#7875=EDGE_CURVE('',#6121,#6122,#1169,.T.);
#7876=EDGE_CURVE('',#6090,#6122,#3516,.T.);
#7877=EDGE_CURVE('',#6088,#6123,#3517,.T.);
#7878=EDGE_CURVE('',#6123,#6122,#3518,.T.);
#7879=EDGE_CURVE('',#6119,#6124,#3519,.T.);
#7880=EDGE_CURVE('',#6124,#6087,#3520,.T.);
#7881=EDGE_CURVE('',#6125,#6093,#3521,.T.);
#7882=EDGE_CURVE('',#6125,#6126,#1170,.T.);
#7883=EDGE_CURVE('',#6127,#6126,#3522,.T.);
#7884=EDGE_CURVE('',#6127,#6128,#1171,.T.);
#7885=EDGE_CURVE('',#6094,#6128,#3523,.T.);
#7886=EDGE_CURVE('',#6092,#6129,#3524,.T.);
#7887=EDGE_CURVE('',#6129,#6128,#3525,.T.);
#7888=EDGE_CURVE('',#6125,#6130,#3526,.T.);
#7889=EDGE_CURVE('',#6130,#6091,#3527,.T.);
#7890=EDGE_CURVE('',#6075,#6131,#1172,.T.);
#7891=EDGE_CURVE('',#6131,#6132,#3528,.T.);
#7892=EDGE_CURVE('',#6132,#6085,#1173,.T.);
#7893=EDGE_CURVE('',#6083,#6081,#1174,.T.);
#7894=EDGE_CURVE('',#6079,#6077,#1175,.T.);
#7895=EDGE_CURVE('',#6133,#6131,#3529,.T.);
#7896=EDGE_CURVE('',#6134,#6133,#3530,.T.);
#7897=EDGE_CURVE('',#6135,#6134,#3531,.T.);
#7898=EDGE_CURVE('',#6136,#6135,#4949,.F.);
#7899=EDGE_CURVE('',#6137,#6136,#3532,.T.);
#7900=EDGE_CURVE('',#6138,#6137,#3533,.T.);
#7901=EDGE_CURVE('',#6139,#6138,#3534,.T.);
#7902=EDGE_CURVE('',#6140,#6139,#4950,.F.);
#7903=EDGE_CURVE('',#6141,#6140,#3535,.T.);
#7904=EDGE_CURVE('',#6142,#6141,#3536,.T.);
#7905=EDGE_CURVE('',#6132,#6142,#3537,.F.);
#7906=EDGE_CURVE('',#6121,#6143,#3538,.T.);
#7907=EDGE_CURVE('',#6123,#6143,#882,.T.);
#7908=EDGE_CURVE('',#6141,#6123,#883,.T.);
#7909=EDGE_CURVE('',#6088,#6140,#4951,.F.);
#7910=EDGE_CURVE('',#6143,#6141,#884,.T.);
#7911=EDGE_CURVE('',#6143,#6144,#3539,.T.);
#7912=EDGE_CURVE('',#6144,#6142,#4952,.T.);
#7913=EDGE_CURVE('',#6086,#6142,#4953,.F.);
#7914=EDGE_CURVE('',#6124,#6138,#885,.T.);
#7915=EDGE_CURVE('',#6139,#6087,#4954,.F.);
#7916=EDGE_CURVE('',#6145,#6124,#886,.T.);
#7917=EDGE_CURVE('',#6145,#6120,#3540,.T.);
#7918=EDGE_CURVE('',#6082,#6084,#4955,.F.);
#7919=EDGE_CURVE('',#6146,#6137,#887,.T.);
#7920=EDGE_CURVE('',#6146,#6145,#3541,.T.);
#7921=EDGE_CURVE('',#6138,#6145,#888,.T.);
#7922=EDGE_CURVE('',#6127,#6146,#3542,.T.);
#7923=EDGE_CURVE('',#6129,#6146,#889,.T.);
#7924=EDGE_CURVE('',#6078,#6080,#4956,.F.);
#7925=EDGE_CURVE('',#6137,#6129,#890,.T.);
#7926=EDGE_CURVE('',#6092,#6136,#4957,.F.);
#7927=EDGE_CURVE('',#6133,#6076,#4958,.F.);
#7928=EDGE_CURVE('',#6130,#6134,#891,.T.);
#7929=EDGE_CURVE('',#6135,#6091,#4959,.F.);
#7930=EDGE_CURVE('',#6147,#6130,#892,.T.);
#7931=EDGE_CURVE('',#6147,#6126,#3543,.T.);
#7932=EDGE_CURVE('',#6133,#6148,#4960,.T.);
#7933=EDGE_CURVE('',#6148,#6147,#3544,.T.);
#7934=EDGE_CURVE('',#6134,#6147,#893,.T.);
#7935=EDGE_CURVE('',#6078,#6149,#894,.T.);
#7936=EDGE_CURVE('',#6149,#6150,#3545,.T.);
#7937=EDGE_CURVE('',#6150,#6076,#4961,.T.);
#7938=EDGE_CURVE('',#6151,#6152,#895,.T.);
#7939=EDGE_CURVE('',#6152,#6148,#4962,.T.);
#7940=EDGE_CURVE('',#6150,#6151,#4963,.T.);
#7941=EDGE_CURVE('',#6082,#6153,#896,.T.);
#7942=EDGE_CURVE('',#6153,#6154,#3546,.T.);
#7943=EDGE_CURVE('',#6154,#6080,#897,.T.);
#7944=EDGE_CURVE('',#6154,#6149,#1176,.T.);
#7945=EDGE_CURVE('',#6086,#6155,#4964,.T.);
#7946=EDGE_CURVE('',#6155,#6156,#3547,.T.);
#7947=EDGE_CURVE('',#6156,#6084,#898,.T.);
#7948=EDGE_CURVE('',#6156,#6153,#1177,.T.);
#7949=EDGE_CURVE('',#6157,#6158,#899,.T.);
#7950=EDGE_CURVE('',#6158,#6155,#4965,.T.);
#7951=EDGE_CURVE('',#6144,#6157,#4966,.T.);
#7952=EDGE_CURVE('',#6159,#6160,#3548,.T.);
#7953=EDGE_CURVE('',#6040,#6159,#4967,.F.);
#7954=EDGE_CURVE('',#6039,#6064,#3549,.T.);
#7955=EDGE_CURVE('',#6063,#5346,#3550,.T.);
#7956=EDGE_CURVE('',#5811,#5813,#4968,.T.);
#7957=EDGE_CURVE('',#5803,#5806,#900,.T.);
#7958=EDGE_CURVE('',#5798,#5801,#901,.T.);
#7959=EDGE_CURVE('',#5790,#5793,#4969,.T.);
#7960=EDGE_CURVE('',#6161,#5359,#4970,.F.);
#7961=EDGE_CURVE('',#6162,#6161,#3551,.T.);
#7962=EDGE_CURVE('',#6163,#6162,#1178,.T.);
#7963=EDGE_CURVE('',#6164,#6163,#3552,.T.);
#7964=EDGE_CURVE('',#6165,#6164,#4971,.T.);
#7965=EDGE_CURVE('',#6166,#6165,#4972,.T.);
#7966=EDGE_CURVE('',#6097,#6166,#3553,.T.);
#7967=EDGE_CURVE('',#6167,#6096,#3554,.T.);
#7968=EDGE_CURVE('',#6168,#6167,#902,.T.);
#7969=EDGE_CURVE('',#6169,#6168,#903,.T.);
#7970=EDGE_CURVE('',#6170,#6169,#3555,.T.);
#7971=EDGE_CURVE('',#6171,#6170,#904,.T.);
#7972=EDGE_CURVE('',#6172,#6171,#905,.T.);
#7973=EDGE_CURVE('',#6107,#6172,#3556,.T.);
#7974=EDGE_CURVE('',#6173,#6108,#3557,.T.);
#7975=EDGE_CURVE('',#6174,#6173,#4973,.T.);
#7976=EDGE_CURVE('',#6175,#6174,#4974,.T.);
#7977=EDGE_CURVE('',#6176,#6175,#3558,.T.);
#7978=EDGE_CURVE('',#6160,#6176,#1179,.T.);
#7979=EDGE_CURVE('',#6177,#6178,#3559,.T.);
#7980=EDGE_CURVE('',#6179,#6177,#3560,.T.);
#7981=EDGE_CURVE('',#6180,#6179,#3561,.T.);
#7982=EDGE_CURVE('',#6181,#6180,#4975,.T.);
#7983=EDGE_CURVE('',#6182,#6181,#4976,.T.);
#7984=EDGE_CURVE('',#6183,#6182,#3562,.T.);
#7985=EDGE_CURVE('',#6184,#6183,#906,.T.);
#7986=EDGE_CURVE('',#6185,#6184,#3563,.T.);
#7987=EDGE_CURVE('',#6186,#6185,#4977,.T.);
#7988=EDGE_CURVE('',#6187,#6186,#4978,.T.);
#7989=EDGE_CURVE('',#6188,#6187,#3564,.T.);
#7990=EDGE_CURVE('',#6189,#6188,#4979,.T.);
#7991=EDGE_CURVE('',#6190,#6189,#4980,.T.);
#7992=EDGE_CURVE('',#6191,#6190,#3565,.T.);
#7993=EDGE_CURVE('',#6192,#6191,#907,.T.);
#7994=EDGE_CURVE('',#6193,#6192,#3566,.T.);
#7995=EDGE_CURVE('',#6194,#6193,#4981,.T.);
#7996=EDGE_CURVE('',#6195,#6194,#4982,.T.);
#7997=EDGE_CURVE('',#6196,#6195,#3567,.T.);
#7998=EDGE_CURVE('',#6178,#6196,#3568,.T.);
#7999=EDGE_CURVE('',#6182,#6197,#908,.T.);
#8000=EDGE_CURVE('',#6197,#6113,#909,.T.);
#8001=EDGE_CURVE('',#6183,#6112,#4983,.T.);
#8002=EDGE_CURVE('',#6184,#6115,#4984,.T.);
#8003=EDGE_CURVE('',#6190,#6198,#910,.T.);
#8004=EDGE_CURVE('',#6198,#6105,#911,.T.);
#8005=EDGE_CURVE('',#6191,#6104,#4985,.T.);
#8006=EDGE_CURVE('',#6192,#6099,#4986,.T.);
#8007=EDGE_CURVE('',#6195,#6199,#912,.T.);
#8008=EDGE_CURVE('',#6199,#6164,#913,.T.);
#8009=EDGE_CURVE('',#6163,#6196,#914,.T.);
#8010=EDGE_CURVE('',#6178,#6200,#4987,.F.);
#8011=EDGE_CURVE('',#6201,#6196,#4988,.F.);
#8012=EDGE_CURVE('',#6201,#6200,#3569,.T.);
#8013=EDGE_CURVE('',#6201,#6162,#915,.T.);
#8014=EDGE_CURVE('',#6166,#6202,#916,.T.);
#8015=EDGE_CURVE('',#6202,#6101,#917,.T.);
#8016=EDGE_CURVE('',#6100,#6203,#918,.T.);
#8017=EDGE_CURVE('',#6203,#6193,#919,.T.);
#8018=EDGE_CURVE('',#6204,#6202,#4989,.T.);
#8019=EDGE_CURVE('',#6204,#6165,#4990,.T.);
#8020=EDGE_CURVE('',#6103,#6205,#920,.T.);
#8021=EDGE_CURVE('',#6205,#6167,#921,.T.);
#8022=EDGE_CURVE('',#6187,#6206,#922,.T.);
#8023=EDGE_CURVE('',#6206,#6170,#923,.T.);
#8024=EDGE_CURVE('',#6169,#6207,#924,.T.);
#8025=EDGE_CURVE('',#6207,#6188,#925,.T.);
#8026=EDGE_CURVE('',#6208,#6207,#4991,.T.);
#8027=EDGE_CURVE('',#6208,#6168,#4992,.T.);
#8028=EDGE_CURVE('',#6172,#6209,#926,.T.);
#8029=EDGE_CURVE('',#6209,#6117,#927,.T.);
#8030=EDGE_CURVE('',#6116,#6210,#928,.T.);
#8031=EDGE_CURVE('',#6210,#6185,#929,.T.);
#8032=EDGE_CURVE('',#6211,#6209,#4993,.T.);
#8033=EDGE_CURVE('',#6211,#6171,#4994,.T.);
#8034=EDGE_CURVE('',#6111,#6212,#930,.T.);
#8035=EDGE_CURVE('',#6212,#6173,#931,.T.);
#8036=EDGE_CURVE('',#6179,#6176,#932,.T.);
#8037=EDGE_CURVE('',#6175,#6213,#933,.T.);
#8038=EDGE_CURVE('',#6213,#6180,#934,.T.);
#8039=EDGE_CURVE('',#6214,#6213,#4995,.T.);
#8040=EDGE_CURVE('',#6214,#6174,#4996,.T.);
#8041=EDGE_CURVE('',#6215,#6177,#4997,.F.);
#8042=EDGE_CURVE('',#6215,#6216,#3570,.T.);
#8043=EDGE_CURVE('',#6179,#6216,#4998,.F.);
#8044=EDGE_CURVE('',#6160,#6216,#935,.T.);
#8045=EDGE_CURVE('',#6200,#6217,#3571,.T.);
#8046=EDGE_CURVE('',#6218,#6201,#3572,.T.);
#8047=EDGE_CURVE('',#6219,#6218,#3573,.T.);
#8048=EDGE_CURVE('',#6220,#6219,#1180,.T.);
#8049=EDGE_CURVE('',#6221,#6220,#3574,.T.);
#8050=EDGE_CURVE('',#6217,#6221,#3575,.T.);
#8051=EDGE_CURVE('',#6218,#6161,#4999,.F.);
#8052=EDGE_CURVE('',#6217,#5357,#5000,.F.);
#8053=EDGE_CURVE('',#5348,#6221,#5001,.F.);
#8054=EDGE_CURVE('',#6222,#5391,#936,.F.);
#8055=EDGE_CURVE('',#6221,#6222,#5002,.F.);
#8056=EDGE_CURVE('',#5388,#6220,#5003,.F.);
#8057=EDGE_CURVE('',#5361,#6219,#5004,.T.);
#8058=EDGE_CURVE('',#5362,#6218,#5005,.F.);
#8059=EDGE_CURVE('',#6222,#5348,#5006,.T.);
#8060=EDGE_CURVE('',#6159,#6223,#5007,.F.);
#8061=EDGE_CURVE('',#6216,#6223,#3576,.T.);
#8062=EDGE_CURVE('',#6224,#6215,#3577,.T.);
#8063=EDGE_CURVE('',#6225,#6224,#3578,.T.);
#8064=EDGE_CURVE('',#6226,#6225,#3579,.T.);
#8065=EDGE_CURVE('',#6227,#6226,#1181,.T.);
#8066=EDGE_CURVE('',#6223,#6227,#3580,.T.);
#8067=EDGE_CURVE('',#6038,#6223,#5008,.T.);
#8068=EDGE_CURVE('',#6010,#6227,#5009,.F.);
#8069=EDGE_CURVE('',#6007,#6226,#5010,.T.);
#8070=EDGE_CURVE('',#6228,#6225,#5011,.F.);
#8071=EDGE_CURVE('',#6005,#6228,#937,.T.);
#8072=EDGE_CURVE('',#6225,#5353,#5012,.F.);
#8073=EDGE_CURVE('',#5353,#6228,#5013,.T.);
#8074=EDGE_CURVE('',#6229,#5355,#1182,.T.);
#8075=EDGE_CURVE('',#6230,#6229,#3581,.T.);
#8076=EDGE_CURVE('',#6231,#6230,#1183,.T.);
#8077=EDGE_CURVE('',#6232,#6231,#3582,.T.);
#8078=EDGE_CURVE('',#6233,#6232,#1184,.T.);
#8079=EDGE_CURVE('',#6234,#6233,#3583,.T.);
#8080=EDGE_CURVE('',#5356,#6234,#1185,.T.);
#8081=EDGE_CURVE('',#5354,#6224,#5014,.F.);
#8082=EDGE_CURVE('',#6229,#6224,#938,.T.);
#8083=EDGE_CURVE('',#6230,#6215,#939,.F.);
#8084=EDGE_CURVE('',#6231,#6177,#940,.T.);
#8085=EDGE_CURVE('',#6232,#6178,#941,.F.);
#8086=EDGE_CURVE('',#6233,#6200,#942,.T.);
#8087=EDGE_CURVE('',#6217,#6234,#943,.T.);
#8088=EDGE_CURVE('',#6235,#6236,#1186,.F.);
#8089=EDGE_CURVE('',#6236,#6237,#3584,.T.);
#8090=EDGE_CURVE('',#6237,#6238,#1187,.F.);
#8091=EDGE_CURVE('',#6238,#6235,#3585,.F.);
#8092=EDGE_CURVE('',#6236,#6239,#3586,.T.);
#8093=EDGE_CURVE('',#6239,#6240,#1188,.T.);
#8094=EDGE_CURVE('',#6240,#6241,#3587,.T.);
#8095=EDGE_CURVE('',#6241,#6242,#1189,.T.);
#8096=EDGE_CURVE('',#6242,#6237,#3588,.T.);
#8097=EDGE_CURVE('',#6243,#5525,#3589,.T.);
#8098=EDGE_CURVE('',#5568,#6243,#5015,.F.);
#8099=EDGE_CURVE('',#6244,#5523,#3590,.T.);
#8100=EDGE_CURVE('',#6243,#6244,#3591,.T.);
#8101=EDGE_CURVE('',#6045,#6245,#3592,.T.);
#8102=EDGE_CURVE('',#5338,#6245,#5016,.F.);
#8103=EDGE_CURVE('',#6246,#5573,#5017,.F.);
#8104=EDGE_CURVE('',#6048,#6246,#3593,.T.);
#8105=EDGE_CURVE('',#6245,#6246,#3594,.T.);
#8106=EDGE_CURVE('',#6247,#6242,#3595,.T.);
#8107=EDGE_CURVE('',#6248,#6247,#3596,.T.);
#8108=EDGE_CURVE('',#6249,#6248,#3597,.T.);
#8109=EDGE_CURVE('',#6238,#6249,#3598,.T.);
#8110=EDGE_CURVE('',#6250,#6240,#3599,.T.);
#8111=EDGE_CURVE('',#6251,#6250,#3600,.T.);
#8112=EDGE_CURVE('',#6241,#6251,#3601,.F.);
#8113=EDGE_CURVE('',#6252,#6253,#5018,.F.);
#8114=EDGE_CURVE('',#6252,#6254,#3602,.T.);
#8115=EDGE_CURVE('',#6254,#6255,#1190,.T.);
#8116=EDGE_CURVE('',#6255,#6253,#3603,.T.);
#8117=EDGE_CURVE('',#6256,#6257,#5019,.F.);
#8118=EDGE_CURVE('',#6256,#6258,#3604,.T.);
#8119=EDGE_CURVE('',#6258,#6259,#1191,.T.);
#8120=EDGE_CURVE('',#6259,#6257,#3605,.T.);
#8121=EDGE_CURVE('',#6254,#6260,#3606,.T.);
#8122=EDGE_CURVE('',#6260,#6261,#1192,.T.);
#8123=EDGE_CURVE('',#6262,#6261,#3607,.T.);
#8124=EDGE_CURVE('',#6262,#6263,#1193,.T.);
#8125=EDGE_CURVE('',#6263,#6255,#3608,.T.);
#8126=EDGE_CURVE('',#6264,#6265,#3609,.T.);
#8127=EDGE_CURVE('',#6255,#6264,#3610,.T.);
#8128=EDGE_CURVE('',#6266,#6263,#3611,.T.);
#8129=EDGE_CURVE('',#6267,#6266,#5020,.T.);
#8130=EDGE_CURVE('',#6265,#6267,#5021,.T.);
#8131=EDGE_CURVE('',#6260,#6268,#3612,.T.);
#8132=EDGE_CURVE('',#6269,#6254,#3613,.T.);
#8133=EDGE_CURVE('',#6270,#6269,#3614,.T.);
#8134=EDGE_CURVE('',#6271,#6270,#5022,.T.);
#8135=EDGE_CURVE('',#6268,#6271,#5023,.T.);
#8136=EDGE_CURVE('',#6272,#6273,#3615,.T.);
#8137=EDGE_CURVE('',#6272,#6274,#1194,.T.);
#8138=EDGE_CURVE('',#6274,#6259,#3616,.T.);
#8139=EDGE_CURVE('',#6258,#6275,#3617,.T.);
#8140=EDGE_CURVE('',#6275,#6273,#1195,.T.);
#8141=EDGE_CURVE('',#6275,#6276,#3618,.T.);
#8142=EDGE_CURVE('',#6277,#6258,#3619,.T.);
#8143=EDGE_CURVE('',#6278,#6277,#3620,.T.);
#8144=EDGE_CURVE('',#6279,#6278,#5024,.T.);
#8145=EDGE_CURVE('',#6276,#6279,#5025,.T.);
#8146=EDGE_CURVE('',#6280,#6281,#3621,.T.);
#8147=EDGE_CURVE('',#6259,#6280,#3622,.T.);
#8148=EDGE_CURVE('',#6282,#6274,#3623,.T.);
#8149=EDGE_CURVE('',#6283,#6282,#5026,.T.);
#8150=EDGE_CURVE('',#6281,#6283,#5027,.T.);
#8151=EDGE_CURVE('',#6269,#6264,#944,.T.);
#8152=EDGE_CURVE('',#6255,#6254,#1196,.T.);
#8153=EDGE_CURVE('',#6277,#6280,#945,.T.);
#8154=EDGE_CURVE('',#6259,#6258,#1197,.T.);
#8155=EDGE_CURVE('',#6284,#6254,#3624,.T.);
#8156=EDGE_CURVE('',#6284,#6285,#1198,.T.);
#8157=EDGE_CURVE('',#6286,#6285,#3625,.T.);
#8158=EDGE_CURVE('',#6286,#6287,#1199,.T.);
#8159=EDGE_CURVE('',#6255,#6287,#3626,.T.);
#8160=EDGE_CURVE('',#6253,#6288,#3627,.T.);
#8161=EDGE_CURVE('',#6288,#6287,#3628,.T.);
#8162=EDGE_CURVE('',#6284,#6289,#3629,.T.);
#8163=EDGE_CURVE('',#6289,#6252,#3630,.T.);
#8164=EDGE_CURVE('',#6290,#6258,#3631,.T.);
#8165=EDGE_CURVE('',#6290,#6291,#1200,.T.);
#8166=EDGE_CURVE('',#6292,#6291,#3632,.T.);
#8167=EDGE_CURVE('',#6292,#6293,#1201,.T.);
#8168=EDGE_CURVE('',#6259,#6293,#3633,.T.);
#8169=EDGE_CURVE('',#6257,#6294,#3634,.T.);
#8170=EDGE_CURVE('',#6294,#6293,#3635,.T.);
#8171=EDGE_CURVE('',#6290,#6295,#3636,.T.);
#8172=EDGE_CURVE('',#6295,#6256,#3637,.T.);
#8173=EDGE_CURVE('',#6296,#6297,#3638,.T.);
#8174=EDGE_CURVE('',#6298,#6296,#3639,.T.);
#8175=EDGE_CURVE('',#6299,#6298,#3640,.T.);
#8176=EDGE_CURVE('',#6300,#6299,#5028,.F.);
#8177=EDGE_CURVE('',#6301,#6300,#3641,.T.);
#8178=EDGE_CURVE('',#6302,#6301,#3642,.T.);
#8179=EDGE_CURVE('',#6303,#6302,#3643,.T.);
#8180=EDGE_CURVE('',#6304,#6303,#5029,.F.);
#8181=EDGE_CURVE('',#6305,#6304,#3644,.T.);
#8182=EDGE_CURVE('',#6306,#6305,#3645,.T.);
#8183=EDGE_CURVE('',#6307,#6306,#3646,.F.);
#8184=EDGE_CURVE('',#6297,#6307,#3647,.T.);
#8185=EDGE_CURVE('',#6286,#6308,#3648,.T.);
#8186=EDGE_CURVE('',#6288,#6308,#946,.T.);
#8187=EDGE_CURVE('',#6305,#6288,#947,.T.);
#8188=EDGE_CURVE('',#6253,#6304,#5030,.F.);
#8189=EDGE_CURVE('',#6308,#6305,#948,.T.);
#8190=EDGE_CURVE('',#6308,#6309,#3649,.T.);
#8191=EDGE_CURVE('',#6309,#6306,#5031,.T.);
#8192=EDGE_CURVE('',#6307,#6310,#1202,.T.);
#8193=EDGE_CURVE('',#6311,#6306,#5032,.F.);
#8194=EDGE_CURVE('',#6311,#6310,#3650,.T.);
#8195=EDGE_CURVE('',#6289,#6302,#949,.T.);
#8196=EDGE_CURVE('',#6303,#6252,#5033,.F.);
#8197=EDGE_CURVE('',#6312,#6289,#950,.T.);
#8198=EDGE_CURVE('',#6312,#6285,#3651,.T.);
#8199=EDGE_CURVE('',#6313,#6301,#951,.T.);
#8200=EDGE_CURVE('',#6313,#6312,#3652,.T.);
#8201=EDGE_CURVE('',#6302,#6312,#952,.T.);
#8202=EDGE_CURVE('',#6292,#6313,#3653,.T.);
#8203=EDGE_CURVE('',#6294,#6313,#953,.T.);
#8204=EDGE_CURVE('',#6247,#6251,#5034,.F.);
#8205=EDGE_CURVE('',#6301,#6294,#954,.T.);
#8206=EDGE_CURVE('',#6257,#6300,#5035,.F.);
#8207=EDGE_CURVE('',#6249,#6297,#1203,.T.);
#8208=EDGE_CURVE('',#6296,#6248,#5036,.F.);
#8209=EDGE_CURVE('',#6295,#6298,#955,.T.);
#8210=EDGE_CURVE('',#6299,#6256,#5037,.F.);
#8211=EDGE_CURVE('',#6314,#6295,#956,.T.);
#8212=EDGE_CURVE('',#6314,#6291,#3654,.T.);
#8213=EDGE_CURVE('',#6296,#6315,#5038,.T.);
#8214=EDGE_CURVE('',#6315,#6314,#3655,.T.);
#8215=EDGE_CURVE('',#6298,#6314,#957,.T.);
#8216=EDGE_CURVE('',#6247,#6316,#958,.T.);
#8217=EDGE_CURVE('',#6316,#6317,#3656,.T.);
#8218=EDGE_CURVE('',#6317,#6248,#5039,.T.);
#8219=EDGE_CURVE('',#6318,#6319,#959,.T.);
#8220=EDGE_CURVE('',#6319,#6315,#5040,.T.);
#8221=EDGE_CURVE('',#6317,#6318,#5041,.T.);
#8222=EDGE_CURVE('',#6250,#6320,#960,.T.);
#8223=EDGE_CURVE('',#6320,#6321,#3657,.T.);
#8224=EDGE_CURVE('',#6321,#6251,#961,.T.);
#8225=EDGE_CURVE('',#6321,#6316,#1204,.T.);
#8226=EDGE_CURVE('',#6311,#6322,#5042,.T.);
#8227=EDGE_CURVE('',#6322,#6323,#3658,.T.);
#8228=EDGE_CURVE('',#6323,#6324,#962,.T.);
#8229=EDGE_CURVE('',#6324,#6311,#3659,.T.);
#8230=EDGE_CURVE('',#6250,#6324,#5043,.F.);
#8231=EDGE_CURVE('',#6323,#6320,#1205,.T.);
#8232=EDGE_CURVE('',#6325,#6326,#963,.T.);
#8233=EDGE_CURVE('',#6326,#6322,#5044,.T.);
#8234=EDGE_CURVE('',#6309,#6325,#5045,.T.);
#8235=EDGE_CURVE('',#6327,#6328,#3660,.T.);
#8236=EDGE_CURVE('',#6329,#6327,#3661,.T.);
#8237=EDGE_CURVE('',#6330,#6329,#3662,.T.);
#8238=EDGE_CURVE('',#6331,#6330,#5046,.T.);
#8239=EDGE_CURVE('',#6332,#6331,#5047,.T.);
#8240=EDGE_CURVE('',#6333,#6332,#3663,.T.);
#8241=EDGE_CURVE('',#6334,#6333,#964,.T.);
#8242=EDGE_CURVE('',#6335,#6334,#3664,.T.);
#8243=EDGE_CURVE('',#6336,#6335,#5048,.T.);
#8244=EDGE_CURVE('',#6337,#6336,#5049,.T.);
#8245=EDGE_CURVE('',#6338,#6337,#3665,.T.);
#8246=EDGE_CURVE('',#6339,#6338,#5050,.T.);
#8247=EDGE_CURVE('',#6340,#6339,#5051,.T.);
#8248=EDGE_CURVE('',#6341,#6340,#3666,.T.);
#8249=EDGE_CURVE('',#6342,#6341,#965,.T.);
#8250=EDGE_CURVE('',#6343,#6342,#3667,.T.);
#8251=EDGE_CURVE('',#6344,#6343,#5052,.T.);
#8252=EDGE_CURVE('',#6345,#6344,#5053,.T.);
#8253=EDGE_CURVE('',#6346,#6345,#3668,.T.);
#8254=EDGE_CURVE('',#6328,#6346,#3669,.T.);
#8255=EDGE_CURVE('',#6332,#6347,#966,.T.);
#8256=EDGE_CURVE('',#6347,#6278,#967,.T.);
#8257=EDGE_CURVE('',#6333,#6277,#5054,.T.);
#8258=EDGE_CURVE('',#6334,#6280,#5055,.T.);
#8259=EDGE_CURVE('',#6340,#6348,#968,.T.);
#8260=EDGE_CURVE('',#6348,#6270,#969,.T.);
#8261=EDGE_CURVE('',#6341,#6269,#5056,.T.);
#8262=EDGE_CURVE('',#6342,#6264,#5057,.T.);
#8263=EDGE_CURVE('',#6345,#6349,#970,.T.);
#8264=EDGE_CURVE('',#6349,#6350,#971,.T.);
#8265=EDGE_CURVE('',#6350,#6351,#3670,.T.);
#8266=EDGE_CURVE('',#6351,#6346,#972,.T.);
#8267=EDGE_CURVE('',#6328,#6352,#5058,.F.);
#8268=EDGE_CURVE('',#6353,#6346,#5059,.F.);
#8269=EDGE_CURVE('',#6353,#6352,#3671,.T.);
#8270=EDGE_CURVE('',#6353,#6354,#973,.T.);
#8271=EDGE_CURVE('',#6351,#6354,#1206,.T.);
#8272=EDGE_CURVE('',#6262,#6355,#3672,.T.);
#8273=EDGE_CURVE('',#6355,#6356,#974,.T.);
#8274=EDGE_CURVE('',#6356,#6266,#975,.T.);
#8275=EDGE_CURVE('',#6265,#6357,#976,.T.);
#8276=EDGE_CURVE('',#6357,#6343,#977,.T.);
#8277=EDGE_CURVE('',#6358,#6356,#5060,.T.);
#8278=EDGE_CURVE('',#6355,#6359,#5061,.T.);
#8279=EDGE_CURVE('',#6358,#6359,#5062,.T.);
#8280=EDGE_CURVE('',#6268,#6360,#978,.T.);
#8281=EDGE_CURVE('',#6360,#6361,#979,.T.);
#8282=EDGE_CURVE('',#6361,#6261,#3673,.T.);
#8283=EDGE_CURVE('',#6337,#6362,#980,.T.);
#8284=EDGE_CURVE('',#6362,#6363,#981,.T.);
#8285=EDGE_CURVE('',#6363,#6364,#3674,.T.);
#8286=EDGE_CURVE('',#6364,#6365,#982,.T.);
#8287=EDGE_CURVE('',#6365,#6338,#983,.T.);
#8288=EDGE_CURVE('',#6366,#6365,#5063,.T.);
#8289=EDGE_CURVE('',#6364,#6367,#984,.T.);
#8290=EDGE_CURVE('',#6366,#6367,#5064,.T.);
#8291=EDGE_CURVE('',#6272,#6368,#3675,.T.);
#8292=EDGE_CURVE('',#6368,#6369,#985,.T.);
#8293=EDGE_CURVE('',#6369,#6282,#986,.T.);
#8294=EDGE_CURVE('',#6281,#6370,#987,.T.);
#8295=EDGE_CURVE('',#6370,#6335,#988,.T.);
#8296=EDGE_CURVE('',#6371,#6369,#5065,.T.);
#8297=EDGE_CURVE('',#6368,#6372,#989,.T.);
#8298=EDGE_CURVE('',#6371,#6372,#5066,.T.);
#8299=EDGE_CURVE('',#6276,#6373,#990,.T.);
#8300=EDGE_CURVE('',#6373,#6374,#991,.T.);
#8301=EDGE_CURVE('',#6374,#6273,#3676,.T.);
#8302=EDGE_CURVE('',#6329,#6375,#992,.T.);
#8303=EDGE_CURVE('',#6375,#6376,#3677,.T.);
#8304=EDGE_CURVE('',#6376,#6377,#993,.T.);
#8305=EDGE_CURVE('',#6377,#6330,#994,.T.);
#8306=EDGE_CURVE('',#6378,#6377,#5067,.T.);
#8307=EDGE_CURVE('',#6376,#6379,#5068,.T.);
#8308=EDGE_CURVE('',#6378,#6379,#5069,.T.);
#8309=EDGE_CURVE('',#6380,#6327,#5070,.F.);
#8310=EDGE_CURVE('',#6380,#6381,#3678,.T.);
#8311=EDGE_CURVE('',#6329,#6381,#5071,.F.);
#8312=EDGE_CURVE('',#6382,#6381,#995,.T.);
#8313=EDGE_CURVE('',#6382,#6375,#1207,.T.);
#8314=EDGE_CURVE('',#6352,#6383,#3679,.T.);
#8315=EDGE_CURVE('',#6384,#6353,#3680,.T.);
#8316=EDGE_CURVE('',#6385,#6384,#3681,.T.);
#8317=EDGE_CURVE('',#6386,#6385,#1208,.T.);
#8318=EDGE_CURVE('',#6387,#6386,#3682,.T.);
#8319=EDGE_CURVE('',#6383,#6387,#3683,.T.);
#8320=EDGE_CURVE('',#6384,#6388,#5072,.F.);
#8321=EDGE_CURVE('',#6354,#6388,#3684,.T.);
#8322=EDGE_CURVE('',#6383,#5572,#5073,.F.);
#8323=EDGE_CURVE('',#5573,#6387,#5074,.F.);
#8324=EDGE_CURVE('',#6389,#6246,#996,.T.);
#8325=EDGE_CURVE('',#6387,#6389,#5075,.F.);
#8326=EDGE_CURVE('',#6245,#6386,#5076,.F.);
#8327=EDGE_CURVE('',#5338,#6385,#5077,.T.);
#8328=EDGE_CURVE('',#5339,#6384,#5078,.F.);
#8329=EDGE_CURVE('',#6388,#5340,#5079,.F.);
#8330=EDGE_CURVE('',#6389,#5573,#5080,.T.);
#8331=EDGE_CURVE('',#6390,#6391,#5081,.F.);
#8332=EDGE_CURVE('',#6390,#6382,#3685,.T.);
#8333=EDGE_CURVE('',#6381,#6391,#3686,.T.);
#8334=EDGE_CURVE('',#6392,#6380,#3687,.T.);
#8335=EDGE_CURVE('',#6393,#6392,#3688,.T.);
#8336=EDGE_CURVE('',#6394,#6393,#3689,.T.);
#8337=EDGE_CURVE('',#6395,#6394,#1209,.T.);
#8338=EDGE_CURVE('',#6391,#6395,#3690,.T.);
#8339=EDGE_CURVE('',#5341,#6390,#5082,.F.);
#8340=EDGE_CURVE('',#5342,#6391,#5083,.T.);
#8341=EDGE_CURVE('',#5343,#6395,#5084,.F.);
#8342=EDGE_CURVE('',#6244,#6394,#5085,.T.);
#8343=EDGE_CURVE('',#6244,#5343,#5086,.F.);
#8344=EDGE_CURVE('',#6396,#6393,#5087,.F.);
#8345=EDGE_CURVE('',#6243,#6396,#997,.T.);
#8346=EDGE_CURVE('',#6393,#5568,#5088,.F.);
#8347=EDGE_CURVE('',#5568,#6396,#5089,.T.);
#8348=EDGE_CURVE('',#6397,#5570,#1210,.T.);
#8349=EDGE_CURVE('',#6398,#6397,#3691,.T.);
#8350=EDGE_CURVE('',#6399,#6398,#1211,.T.);
#8351=EDGE_CURVE('',#6400,#6399,#3692,.T.);
#8352=EDGE_CURVE('',#6401,#6400,#1212,.T.);
#8353=EDGE_CURVE('',#6402,#6401,#3693,.T.);
#8354=EDGE_CURVE('',#5571,#6402,#1213,.T.);
#8355=EDGE_CURVE('',#5569,#6392,#5090,.F.);
#8356=EDGE_CURVE('',#6397,#6392,#998,.T.);
#8357=EDGE_CURVE('',#6398,#6380,#999,.F.);
#8358=EDGE_CURVE('',#6399,#6327,#1000,.T.);
#8359=EDGE_CURVE('',#6400,#6328,#1001,.F.);
#8360=EDGE_CURVE('',#6401,#6352,#1002,.T.);
#8361=EDGE_CURVE('',#6383,#6402,#1003,.T.);
#8362=EDGE_CURVE('',#6310,#6235,#3694,.T.);
#8363=EDGE_CURVE('',#6239,#6324,#3695,.F.);
#8364=EDGE_CURVE('',#6359,#6350,#5091,.T.);
#8365=EDGE_CURVE('',#6367,#6361,#1004,.T.);
#8366=EDGE_CURVE('',#6372,#6363,#1005,.T.);
#8367=EDGE_CURVE('',#6379,#6374,#5092,.T.);
#8368=EDGE_CURVE('',#6065,#6403,#3696,.T.);
#8369=EDGE_CURVE('',#6403,#6028,#5093,.T.);
#8370=EDGE_CURVE('',#6404,#6041,#3697,.T.);
#8371=EDGE_CURVE('',#6405,#6404,#5094,.T.);
#8372=EDGE_CURVE('',#6406,#6405,#5095,.T.);
#8373=EDGE_CURVE('',#6407,#6406,#3698,.T.);
#8374=EDGE_CURVE('',#6408,#6407,#5096,.T.);
#8375=EDGE_CURVE('',#6022,#6408,#5097,.T.);
#8376=EDGE_CURVE('',#6409,#6068,#3699,.T.);
#8377=EDGE_CURVE('',#6410,#6409,#1214,.T.);
#8378=EDGE_CURVE('',#6411,#6410,#3700,.T.);
#8379=EDGE_CURVE('',#6403,#6411,#1215,.T.);
#8380=EDGE_CURVE('',#6032,#6412,#1006,.T.);
#8381=EDGE_CURVE('',#6412,#6404,#1007,.T.);
#8382=EDGE_CURVE('',#6073,#6413,#3701,.T.);
#8383=EDGE_CURVE('',#6413,#6409,#5098,.T.);
#8384=EDGE_CURVE('',#6414,#5554,#3702,.T.);
#8385=EDGE_CURVE('',#6415,#6414,#5099,.T.);
#8386=EDGE_CURVE('',#6413,#6415,#3703,.T.);
#8387=EDGE_CURVE('',#5549,#6416,#3704,.T.);
#8388=EDGE_CURVE('',#6417,#5548,#3705,.T.);
#8389=EDGE_CURVE('',#6418,#6417,#5100,.T.);
#8390=EDGE_CURVE('',#6419,#6418,#5101,.T.);
#8391=EDGE_CURVE('',#6420,#6419,#3706,.T.);
#8392=EDGE_CURVE('',#6421,#6420,#5102,.T.);
#8393=EDGE_CURVE('',#6416,#6421,#5103,.T.);
#8394=EDGE_CURVE('',#5553,#6422,#3707,.T.);
#8395=EDGE_CURVE('',#6423,#5552,#3708,.T.);
#8396=EDGE_CURVE('',#6422,#6423,#3709,.T.);
#8397=EDGE_CURVE('',#6019,#6424,#1008,.T.);
#8398=EDGE_CURVE('',#6424,#6417,#1009,.T.);
#8399=EDGE_CURVE('',#6419,#6425,#1010,.T.);
#8400=EDGE_CURVE('',#6425,#6407,#1011,.T.);
#8401=EDGE_CURVE('',#6406,#6426,#1012,.T.);
#8402=EDGE_CURVE('',#6426,#6420,#1013,.T.);
#8403=EDGE_CURVE('',#6416,#6427,#5104,.T.);
#8404=EDGE_CURVE('',#6427,#6036,#1014,.T.);
#8405=EDGE_CURVE('',#6428,#6427,#5105,.T.);
#8406=EDGE_CURVE('',#6428,#6421,#5106,.T.);
#8407=EDGE_CURVE('',#6429,#6425,#5107,.T.);
#8408=EDGE_CURVE('',#6429,#6418,#5108,.T.);
#8409=EDGE_CURVE('',#6430,#6431,#3710,.T.);
#8410=EDGE_CURVE('',#6432,#6430,#3711,.T.);
#8411=EDGE_CURVE('',#6433,#6432,#3712,.T.);
#8412=EDGE_CURVE('',#6431,#6433,#3713,.T.);
#8413=EDGE_CURVE('',#6030,#6423,#1015,.T.);
#8414=EDGE_CURVE('',#6433,#6423,#5109,.F.);
#8415=EDGE_CURVE('',#6422,#6432,#5110,.F.);
#8416=EDGE_CURVE('',#6422,#6414,#1016,.T.);
#8417=EDGE_CURVE('',#6431,#6028,#5111,.F.);
#8418=EDGE_CURVE('',#6433,#6029,#1017,.T.);
#8419=EDGE_CURVE('',#6415,#6432,#1018,.T.);
#8420=EDGE_CURVE('',#6413,#6430,#5112,.F.);
#8421=EDGE_CURVE('',#6431,#6411,#5113,.T.);
#8422=EDGE_CURVE('',#6410,#6430,#5114,.T.);
#8423=EDGE_CURVE('',#6434,#6435,#1019,.F.);
#8424=EDGE_CURVE('',#6436,#6434,#3714,.T.);
#8425=EDGE_CURVE('',#6437,#6436,#1020,.T.);
#8426=EDGE_CURVE('',#6435,#6437,#3715,.F.);
#8427=EDGE_CURVE('',#6435,#6438,#3716,.T.);
#8428=EDGE_CURVE('',#6439,#6437,#3717,.T.);
#8429=EDGE_CURVE('',#6439,#6438,#3718,.T.);
#8430=EDGE_CURVE('',#6438,#6440,#1021,.F.);
#8431=EDGE_CURVE('',#6441,#6439,#1022,.T.);
#8432=EDGE_CURVE('',#6440,#6441,#3719,.T.);
#8433=EDGE_CURVE('',#6440,#6442,#3720,.T.);
#8434=EDGE_CURVE('',#6443,#6441,#3721,.T.);
#8435=EDGE_CURVE('',#6443,#6442,#3722,.T.);
#8436=EDGE_CURVE('',#6444,#6445,#3723,.T.);
#8437=EDGE_CURVE('',#6445,#6446,#1023,.T.);
#8438=EDGE_CURVE('',#6446,#6447,#3724,.F.);
#8439=EDGE_CURVE('',#6447,#6444,#1024,.T.);
#8440=EDGE_CURVE('',#6448,#6449,#1025,.F.);
#8441=EDGE_CURVE('',#6446,#6448,#3725,.T.);
#8442=EDGE_CURVE('',#6450,#6446,#1026,.T.);
#8443=EDGE_CURVE('',#6449,#6450,#3726,.T.);
#8444=EDGE_CURVE('',#6442,#6451,#1027,.F.);
#8445=EDGE_CURVE('',#6447,#6443,#1028,.T.);
#8446=EDGE_CURVE('',#6451,#6447,#3727,.T.);
#8447=EDGE_CURVE('',#6452,#6437,#1029,.T.);
#8448=EDGE_CURVE('',#6453,#6436,#1030,.T.);
#8449=EDGE_CURVE('',#6453,#6452,#1031,.T.);
#8450=EDGE_CURVE('',#6436,#6450,#3728,.T.);
#8451=EDGE_CURVE('',#6454,#6450,#1032,.T.);
#8452=EDGE_CURVE('',#6454,#6453,#3729,.T.);
#8453=EDGE_CURVE('',#6455,#6443,#1033,.T.);
#8454=EDGE_CURVE('',#6456,#6441,#1034,.T.);
#8455=EDGE_CURVE('',#6456,#6455,#3730,.T.);
#8456=EDGE_CURVE('',#6457,#6439,#1035,.T.);
#8457=EDGE_CURVE('',#6457,#6456,#1036,.T.);
#8458=EDGE_CURVE('',#6452,#6457,#3731,.T.);
#8459=EDGE_CURVE('',#6445,#6454,#1037,.T.);
#8460=EDGE_CURVE('',#6451,#6448,#3732,.T.);
#8461=EDGE_CURVE('',#6455,#6444,#1038,.T.);
#8462=EDGE_CURVE('',#6449,#6434,#3733,.T.);
#8463=EDGE_CURVE('',#6458,#6458,#1216,.T.);
#8464=EDGE_CURVE('',#6459,#6460,#1217,.F.);
#8465=EDGE_CURVE('',#6459,#5377,#1218,.T.);
#8466=EDGE_CURVE('',#6460,#5384,#1219,.F.);
#8467=EDGE_CURVE('',#6460,#6461,#5115,.F.);
#8468=EDGE_CURVE('',#6461,#5447,#1220,.F.);
#8469=EDGE_CURVE('',#6461,#6462,#5116,.F.);
#8470=EDGE_CURVE('',#5405,#6462,#5117,.F.);
#8471=EDGE_CURVE('',#6462,#6463,#5118,.F.);
#8472=EDGE_CURVE('',#5426,#6464,#5119,.T.);
#8473=EDGE_CURVE('',#6464,#6465,#1039,.T.);
#8474=EDGE_CURVE('',#6465,#6463,#3734,.T.);
#8475=EDGE_CURVE('',#6461,#5441,#1221,.F.);
#8476=EDGE_CURVE('',#5442,#6462,#5120,.F.);
#8477=EDGE_CURVE('',#5439,#6459,#5121,.T.);
#8478=EDGE_CURVE('',#5440,#6460,#1222,.F.);
#8479=EDGE_CURVE('',#5443,#6463,#1040,.T.);
#8480=EDGE_CURVE('',#6463,#5429,#3735,.T.);
#8481=EDGE_CURVE('',#5434,#6466,#3736,.T.);
#8482=EDGE_CURVE('',#6467,#6465,#5122,.T.);
#8483=EDGE_CURVE('',#5418,#6467,#5123,.T.);
#8484=EDGE_CURVE('',#6468,#5417,#5124,.T.);
#8485=EDGE_CURVE('',#6469,#6468,#5125,.T.);
#8486=EDGE_CURVE('',#6466,#6469,#3737,.T.);
#8487=EDGE_CURVE('',#6466,#6470,#5126,.F.);
#8488=EDGE_CURVE('',#6469,#6471,#5127,.T.);
#8489=EDGE_CURVE('',#6471,#5423,#1041,.T.);
#8490=EDGE_CURVE('',#6470,#5376,#5128,.F.);
#8491=EDGE_CURVE('',#6470,#6472,#5129,.F.);
#8492=EDGE_CURVE('',#5385,#6472,#1223,.T.);
#8493=EDGE_CURVE('',#6472,#6473,#5130,.F.);
#8494=EDGE_CURVE('',#5379,#6473,#1224,.F.);
#8495=EDGE_CURVE('',#6473,#6474,#1225,.F.);
#8496=EDGE_CURVE('',#5378,#6474,#1226,.T.);
#8497=EDGE_CURVE('',#6474,#5437,#5131,.T.);
#8498=EDGE_CURVE('',#6470,#5445,#5132,.F.);
#8499=EDGE_CURVE('',#5446,#6472,#1227,.F.);
#8500=EDGE_CURVE('',#6466,#5444,#1042,.T.);
#8501=EDGE_CURVE('',#6473,#5438,#1228,.F.);
#8502=EDGE_CURVE('',#6475,#6476,#1043,.T.);
#8503=EDGE_CURVE('',#6476,#5226,#3738,.T.);
#8504=EDGE_CURVE('',#5226,#5224,#5133,.F.);
#8505=EDGE_CURVE('',#6476,#6475,#1044,.T.);
#8506=EDGE_CURVE('',#5225,#5227,#5134,.F.);
#8507=EDGE_CURVE('',#5225,#5488,#5135,.T.);
#8508=EDGE_CURVE('',#6475,#6458,#3739,.T.);
#8509=EDGE_CURVE('',#6429,#6424,#5136,.T.);
#8510=EDGE_CURVE('',#6429,#6018,#5137,.T.);
#8511=EDGE_CURVE('',#6429,#6023,#5138,.T.);
#8512=EDGE_CURVE('',#6429,#6408,#5139,.T.);
#8513=EDGE_CURVE('',#6428,#6426,#5140,.T.);
#8514=EDGE_CURVE('',#6428,#6405,#5141,.T.);
#8515=EDGE_CURVE('',#6428,#6412,#5142,.T.);
#8516=EDGE_CURVE('',#6428,#6037,#5143,.T.);
#8517=EDGE_CURVE('',#6378,#6373,#5144,.T.);
#8518=EDGE_CURVE('',#6378,#6279,#5145,.T.);
#8519=EDGE_CURVE('',#6378,#6347,#5146,.T.);
#8520=EDGE_CURVE('',#6378,#6331,#5147,.T.);
#8521=EDGE_CURVE('',#6371,#6362,#5148,.T.);
#8522=EDGE_CURVE('',#6371,#6336,#5149,.T.);
#8523=EDGE_CURVE('',#6371,#6370,#5150,.T.);
#8524=EDGE_CURVE('',#6371,#6283,#5151,.T.);
#8525=EDGE_CURVE('',#6366,#6360,#5152,.T.);
#8526=EDGE_CURVE('',#6366,#6271,#5153,.T.);
#8527=EDGE_CURVE('',#6366,#6348,#5154,.T.);
#8528=EDGE_CURVE('',#6366,#6339,#5155,.T.);
#8529=EDGE_CURVE('',#6358,#6349,#5156,.T.);
#8530=EDGE_CURVE('',#6358,#6344,#5157,.T.);
#8531=EDGE_CURVE('',#6358,#6357,#5158,.T.);
#8532=EDGE_CURVE('',#6358,#6267,#5159,.T.);
#8533=EDGE_CURVE('',#6214,#6212,#5160,.T.);
#8534=EDGE_CURVE('',#6214,#6114,#5161,.T.);
#8535=EDGE_CURVE('',#6214,#6197,#5162,.T.);
#8536=EDGE_CURVE('',#6214,#6181,#5163,.T.);
#8537=EDGE_CURVE('',#6211,#6206,#5164,.T.);
#8538=EDGE_CURVE('',#6211,#6186,#5165,.T.);
#8539=EDGE_CURVE('',#6211,#6210,#5166,.T.);
#8540=EDGE_CURVE('',#6211,#6118,#5167,.T.);
#8541=EDGE_CURVE('',#6208,#6205,#5168,.T.);
#8542=EDGE_CURVE('',#6208,#6106,#5169,.T.);
#8543=EDGE_CURVE('',#6208,#6198,#5170,.T.);
#8544=EDGE_CURVE('',#6208,#6189,#5171,.T.);
#8545=EDGE_CURVE('',#6204,#6199,#5172,.T.);
#8546=EDGE_CURVE('',#6204,#6194,#5173,.T.);
#8547=EDGE_CURVE('',#6204,#6203,#5174,.T.);
#8548=EDGE_CURVE('',#6204,#6102,#5175,.T.);
#8549=EDGE_CURVE('',#5980,#5879,#5176,.T.);
#8550=EDGE_CURVE('',#5980,#5949,#5177,.T.);
#8551=EDGE_CURVE('',#5980,#5946,#5178,.T.);
#8552=EDGE_CURVE('',#5980,#5978,#5179,.T.);
#8553=EDGE_CURVE('',#5973,#5941,#5180,.T.);
#8554=EDGE_CURVE('',#5973,#5972,#5181,.T.);
#8555=EDGE_CURVE('',#5973,#5884,#5182,.T.);
#8556=EDGE_CURVE('',#5973,#5970,#5183,.T.);
#8557=EDGE_CURVE('',#5968,#5871,#5184,.T.);
#8558=EDGE_CURVE('',#5968,#5950,#5185,.T.);
#8559=EDGE_CURVE('',#5968,#5938,#5186,.T.);
#8560=EDGE_CURVE('',#5968,#5965,#5187,.T.);
#8561=EDGE_CURVE('',#5960,#5933,#5188,.T.);
#8562=EDGE_CURVE('',#5960,#5959,#5189,.T.);
#8563=EDGE_CURVE('',#5960,#5868,#5190,.T.);
#8564=EDGE_CURVE('',#5960,#5957,#5191,.T.);
#8565=EDGE_CURVE('',#5812,#5714,#5192,.T.);
#8566=EDGE_CURVE('',#5812,#5781,#5193,.T.);
#8567=EDGE_CURVE('',#5812,#5778,#5194,.T.);
#8568=EDGE_CURVE('',#5812,#5810,#5195,.T.);
#8569=EDGE_CURVE('',#5805,#5773,#5196,.T.);
#8570=EDGE_CURVE('',#5805,#5804,#5197,.T.);
#8571=EDGE_CURVE('',#5805,#5719,#5198,.T.);
#8572=EDGE_CURVE('',#5805,#5802,#5199,.T.);
#8573=EDGE_CURVE('',#5800,#5706,#5200,.T.);
#8574=EDGE_CURVE('',#5800,#5782,#5201,.T.);
#8575=EDGE_CURVE('',#5800,#5770,#5202,.T.);
#8576=EDGE_CURVE('',#5800,#5797,#5203,.T.);
#8577=EDGE_CURVE('',#5792,#5765,#5204,.T.);
#8578=EDGE_CURVE('',#5792,#5791,#5205,.T.);
#8579=EDGE_CURVE('',#5792,#5703,#5206,.T.);
#8580=EDGE_CURVE('',#5792,#5789,#5207,.T.);
#8581=EDGE_CURVE('',#5599,#5638,#5208,.T.);
#8582=EDGE_CURVE('',#5599,#5586,#5209,.T.);
#8583=EDGE_CURVE('',#5599,#5604,#5210,.T.);
#8584=EDGE_CURVE('',#5599,#5592,#5211,.T.);
#8585=EDGE_CURVE('',#5598,#5605,#5212,.T.);
#8586=EDGE_CURVE('',#5598,#5631,#5213,.T.);
#8587=EDGE_CURVE('',#5598,#5627,#5214,.T.);
#8588=EDGE_CURVE('',#5598,#5597,#5215,.T.);
#8589=EDGE_CURVE('',#5413,#5421,#5216,.T.);
#8590=EDGE_CURVE('',#5413,#5424,#5217,.T.);
#8591=EDGE_CURVE('',#5413,#6471,#5218,.T.);
#8592=EDGE_CURVE('',#5413,#6468,#5219,.T.);
#8593=EDGE_CURVE('',#5406,#5419,#5220,.T.);
#8594=EDGE_CURVE('',#5406,#6467,#5221,.T.);
#8595=EDGE_CURVE('',#5406,#6464,#5222,.T.);
#8596=EDGE_CURVE('',#5406,#5425,#5223,.T.);
#8597=EDGE_CURVE('',#6477,#6477,#1045,.T.);
#8598=EDGE_CURVE('',#6477,#5237,#3740,.T.);
#8599=EDGE_CURVE('',#5487,#6478,#3741,.T.);
#8600=EDGE_CURVE('',#6478,#6478,#1046,.T.);
#8601=ORIENTED_EDGE('',*,*,#6479,.F.);
#8602=ORIENTED_EDGE('',*,*,#6480,.T.);
#8603=ORIENTED_EDGE('',*,*,#6481,.T.);
#8604=ORIENTED_EDGE('',*,*,#6482,.T.);
#8605=ORIENTED_EDGE('',*,*,#6483,.T.);
#8606=ORIENTED_EDGE('',*,*,#6484,.F.);
#8607=ORIENTED_EDGE('',*,*,#6485,.T.);
#8608=ORIENTED_EDGE('',*,*,#6486,.T.);
#8609=ORIENTED_EDGE('',*,*,#6487,.T.);
#8610=ORIENTED_EDGE('',*,*,#6488,.T.);
#8611=ORIENTED_EDGE('',*,*,#6489,.F.);
#8612=ORIENTED_EDGE('',*,*,#6490,.T.);
#8613=ORIENTED_EDGE('',*,*,#6491,.T.);
#8614=ORIENTED_EDGE('',*,*,#6492,.T.);
#8615=ORIENTED_EDGE('',*,*,#6493,.F.);
#8616=ORIENTED_EDGE('',*,*,#6494,.T.);
#8617=ORIENTED_EDGE('',*,*,#6495,.F.);
#8618=ORIENTED_EDGE('',*,*,#6496,.F.);
#8619=ORIENTED_EDGE('',*,*,#6497,.T.);
#8620=ORIENTED_EDGE('',*,*,#6498,.T.);
#8621=ORIENTED_EDGE('',*,*,#6499,.T.);
#8622=ORIENTED_EDGE('',*,*,#6494,.F.);
#8623=ORIENTED_EDGE('',*,*,#6500,.F.);
#8624=ORIENTED_EDGE('',*,*,#6501,.T.);
#8625=ORIENTED_EDGE('',*,*,#6502,.T.);
#8626=ORIENTED_EDGE('',*,*,#6498,.F.);
#8627=ORIENTED_EDGE('',*,*,#6503,.F.);
#8628=ORIENTED_EDGE('',*,*,#6504,.T.);
#8629=ORIENTED_EDGE('',*,*,#6505,.F.);
#8630=ORIENTED_EDGE('',*,*,#6506,.F.);
#8631=ORIENTED_EDGE('',*,*,#6507,.T.);
#8632=ORIENTED_EDGE('',*,*,#6508,.T.);
#8633=ORIENTED_EDGE('',*,*,#6509,.F.);
#8634=ORIENTED_EDGE('',*,*,#6510,.F.);
#8635=ORIENTED_EDGE('',*,*,#6511,.F.);
#8636=ORIENTED_EDGE('',*,*,#6512,.F.);
#8637=ORIENTED_EDGE('',*,*,#6513,.F.);
#8638=ORIENTED_EDGE('',*,*,#6514,.F.);
#8639=ORIENTED_EDGE('',*,*,#6515,.F.);
#8640=ORIENTED_EDGE('',*,*,#6516,.T.);
#8641=ORIENTED_EDGE('',*,*,#6517,.F.);
#8642=ORIENTED_EDGE('',*,*,#6504,.F.);
#8643=ORIENTED_EDGE('',*,*,#6518,.F.);
#8644=ORIENTED_EDGE('',*,*,#6519,.F.);
#8645=ORIENTED_EDGE('',*,*,#6520,.F.);
#8646=ORIENTED_EDGE('',*,*,#6512,.T.);
#8647=ORIENTED_EDGE('',*,*,#6521,.F.);
#8648=ORIENTED_EDGE('',*,*,#6522,.F.);
#8649=ORIENTED_EDGE('',*,*,#6523,.F.);
#8650=ORIENTED_EDGE('',*,*,#6508,.F.);
#8651=ORIENTED_EDGE('',*,*,#6524,.T.);
#8652=ORIENTED_EDGE('',*,*,#6525,.T.);
#8653=ORIENTED_EDGE('',*,*,#6526,.F.);
#8654=ORIENTED_EDGE('',*,*,#6516,.F.);
#8655=ORIENTED_EDGE('',*,*,#6527,.T.);
#8656=ORIENTED_EDGE('',*,*,#6528,.F.);
#8657=ORIENTED_EDGE('',*,*,#6529,.T.);
#8658=ORIENTED_EDGE('',*,*,#6530,.F.);
#8659=ORIENTED_EDGE('',*,*,#6531,.F.);
#8660=ORIENTED_EDGE('',*,*,#6532,.F.);
#8661=ORIENTED_EDGE('',*,*,#6533,.T.);
#8662=ORIENTED_EDGE('',*,*,#6534,.T.);
#8663=ORIENTED_EDGE('',*,*,#6535,.T.);
#8664=ORIENTED_EDGE('',*,*,#6536,.F.);
#8665=ORIENTED_EDGE('',*,*,#6537,.F.);
#8666=ORIENTED_EDGE('',*,*,#6538,.T.);
#8667=ORIENTED_EDGE('',*,*,#6539,.F.);
#8668=ORIENTED_EDGE('',*,*,#6540,.F.);
#8669=ORIENTED_EDGE('',*,*,#6541,.T.);
#8670=ORIENTED_EDGE('',*,*,#6542,.F.);
#8671=ORIENTED_EDGE('',*,*,#6543,.F.);
#8672=ORIENTED_EDGE('',*,*,#6530,.T.);
#8673=ORIENTED_EDGE('',*,*,#6544,.F.);
#8674=ORIENTED_EDGE('',*,*,#6545,.F.);
#8675=ORIENTED_EDGE('',*,*,#6546,.T.);
#8676=ORIENTED_EDGE('',*,*,#6547,.F.);
#8677=ORIENTED_EDGE('',*,*,#6548,.F.);
#8678=ORIENTED_EDGE('',*,*,#6549,.F.);
#8679=ORIENTED_EDGE('',*,*,#6550,.T.);
#8680=ORIENTED_EDGE('',*,*,#6551,.F.);
#8681=ORIENTED_EDGE('',*,*,#6552,.T.);
#8682=ORIENTED_EDGE('',*,*,#6553,.F.);
#8683=ORIENTED_EDGE('',*,*,#6554,.F.);
#8684=ORIENTED_EDGE('',*,*,#6555,.T.);
#8685=ORIENTED_EDGE('',*,*,#6556,.F.);
#8686=ORIENTED_EDGE('',*,*,#6557,.T.);
#8687=ORIENTED_EDGE('',*,*,#6558,.T.);
#8688=ORIENTED_EDGE('',*,*,#6559,.F.);
#8689=ORIENTED_EDGE('',*,*,#6560,.F.);
#8690=ORIENTED_EDGE('',*,*,#6561,.F.);
#8691=ORIENTED_EDGE('',*,*,#6562,.T.);
#8692=ORIENTED_EDGE('',*,*,#6563,.T.);
#8693=ORIENTED_EDGE('',*,*,#6564,.T.);
#8694=ORIENTED_EDGE('',*,*,#6565,.F.);
#8695=ORIENTED_EDGE('',*,*,#6555,.F.);
#8696=ORIENTED_EDGE('',*,*,#6566,.T.);
#8697=ORIENTED_EDGE('',*,*,#6567,.F.);
#8698=ORIENTED_EDGE('',*,*,#6568,.T.);
#8699=ORIENTED_EDGE('',*,*,#6569,.F.);
#8700=ORIENTED_EDGE('',*,*,#6570,.T.);
#8701=ORIENTED_EDGE('',*,*,#6571,.F.);
#8702=ORIENTED_EDGE('',*,*,#6572,.T.);
#8703=ORIENTED_EDGE('',*,*,#6573,.T.);
#8704=ORIENTED_EDGE('',*,*,#6574,.F.);
#8705=ORIENTED_EDGE('',*,*,#6559,.T.);
#8706=ORIENTED_EDGE('',*,*,#6575,.T.);
#8707=ORIENTED_EDGE('',*,*,#6557,.F.);
#8708=ORIENTED_EDGE('',*,*,#6576,.T.);
#8709=ORIENTED_EDGE('',*,*,#6577,.T.);
#8710=ORIENTED_EDGE('',*,*,#6578,.F.);
#8711=ORIENTED_EDGE('',*,*,#6579,.F.);
#8712=ORIENTED_EDGE('',*,*,#6580,.F.);
#8713=ORIENTED_EDGE('',*,*,#6581,.F.);
#8714=ORIENTED_EDGE('',*,*,#6573,.F.);
#8715=ORIENTED_EDGE('',*,*,#6582,.T.);
#8716=ORIENTED_EDGE('',*,*,#6583,.F.);
#8717=ORIENTED_EDGE('',*,*,#6536,.T.);
#8718=ORIENTED_EDGE('',*,*,#6584,.T.);
#8719=ORIENTED_EDGE('',*,*,#6585,.F.);
#8720=ORIENTED_EDGE('',*,*,#6586,.F.);
#8721=ORIENTED_EDGE('',*,*,#6587,.T.);
#8722=ORIENTED_EDGE('',*,*,#6588,.T.);
#8723=ORIENTED_EDGE('',*,*,#6589,.F.);
#8724=ORIENTED_EDGE('',*,*,#6590,.F.);
#8725=ORIENTED_EDGE('',*,*,#6591,.T.);
#8726=ORIENTED_EDGE('',*,*,#6592,.T.);
#8727=ORIENTED_EDGE('',*,*,#6593,.T.);
#8728=ORIENTED_EDGE('',*,*,#6594,.F.);
#8729=ORIENTED_EDGE('',*,*,#6595,.T.);
#8730=ORIENTED_EDGE('',*,*,#6596,.T.);
#8731=ORIENTED_EDGE('',*,*,#6597,.T.);
#8732=ORIENTED_EDGE('',*,*,#6598,.F.);
#8733=ORIENTED_EDGE('',*,*,#6599,.T.);
#8734=ORIENTED_EDGE('',*,*,#6586,.T.);
#8735=ORIENTED_EDGE('',*,*,#6600,.T.);
#8736=ORIENTED_EDGE('',*,*,#6601,.T.);
#8737=ORIENTED_EDGE('',*,*,#6602,.T.);
#8738=ORIENTED_EDGE('',*,*,#6594,.T.);
#8739=ORIENTED_EDGE('',*,*,#6603,.T.);
#8740=ORIENTED_EDGE('',*,*,#6604,.T.);
#8741=ORIENTED_EDGE('',*,*,#6605,.T.);
#8742=ORIENTED_EDGE('',*,*,#6590,.T.);
#8743=ORIENTED_EDGE('',*,*,#6606,.F.);
#8744=ORIENTED_EDGE('',*,*,#6607,.T.);
#8745=ORIENTED_EDGE('',*,*,#6608,.T.);
#8746=ORIENTED_EDGE('',*,*,#6609,.F.);
#8747=ORIENTED_EDGE('',*,*,#6610,.T.);
#8748=ORIENTED_EDGE('',*,*,#6611,.T.);
#8749=ORIENTED_EDGE('',*,*,#6612,.F.);
#8750=ORIENTED_EDGE('',*,*,#6613,.T.);
#8751=ORIENTED_EDGE('',*,*,#6614,.F.);
#8752=ORIENTED_EDGE('',*,*,#6615,.F.);
#8753=ORIENTED_EDGE('',*,*,#6616,.F.);
#8754=ORIENTED_EDGE('',*,*,#6617,.T.);
#8755=ORIENTED_EDGE('',*,*,#6618,.T.);
#8756=ORIENTED_EDGE('',*,*,#6619,.F.);
#8757=ORIENTED_EDGE('',*,*,#6620,.F.);
#8758=ORIENTED_EDGE('',*,*,#6621,.F.);
#8759=ORIENTED_EDGE('',*,*,#6622,.T.);
#8760=ORIENTED_EDGE('',*,*,#6623,.F.);
#8761=ORIENTED_EDGE('',*,*,#6624,.T.);
#8762=ORIENTED_EDGE('',*,*,#6625,.F.);
#8763=ORIENTED_EDGE('',*,*,#6626,.T.);
#8764=ORIENTED_EDGE('',*,*,#6627,.F.);
#8765=ORIENTED_EDGE('',*,*,#6628,.F.);
#8766=ORIENTED_EDGE('',*,*,#6629,.T.);
#8767=ORIENTED_EDGE('',*,*,#6630,.T.);
#8768=ORIENTED_EDGE('',*,*,#6631,.F.);
#8769=ORIENTED_EDGE('',*,*,#6632,.F.);
#8770=ORIENTED_EDGE('',*,*,#6633,.T.);
#8771=ORIENTED_EDGE('',*,*,#6634,.T.);
#8772=ORIENTED_EDGE('',*,*,#6635,.T.);
#8773=ORIENTED_EDGE('',*,*,#6636,.T.);
#8774=ORIENTED_EDGE('',*,*,#6637,.T.);
#8775=ORIENTED_EDGE('',*,*,#6638,.T.);
#8776=ORIENTED_EDGE('',*,*,#6639,.T.);
#8777=ORIENTED_EDGE('',*,*,#6640,.T.);
#8778=ORIENTED_EDGE('',*,*,#6641,.T.);
#8779=ORIENTED_EDGE('',*,*,#6642,.T.);
#8780=ORIENTED_EDGE('',*,*,#6634,.F.);
#8781=ORIENTED_EDGE('',*,*,#6643,.T.);
#8782=ORIENTED_EDGE('',*,*,#6641,.F.);
#8783=ORIENTED_EDGE('',*,*,#6644,.T.);
#8784=ORIENTED_EDGE('',*,*,#6639,.F.);
#8785=ORIENTED_EDGE('',*,*,#6645,.T.);
#8786=ORIENTED_EDGE('',*,*,#6636,.F.);
#8787=ORIENTED_EDGE('',*,*,#6646,.T.);
#8788=ORIENTED_EDGE('',*,*,#6633,.F.);
#8789=ORIENTED_EDGE('',*,*,#6647,.T.);
#8790=ORIENTED_EDGE('',*,*,#6648,.T.);
#8791=ORIENTED_EDGE('',*,*,#6649,.T.);
#8792=ORIENTED_EDGE('',*,*,#6650,.T.);
#8793=ORIENTED_EDGE('',*,*,#6651,.T.);
#8794=ORIENTED_EDGE('',*,*,#6648,.F.);
#8795=ORIENTED_EDGE('',*,*,#6652,.T.);
#8796=ORIENTED_EDGE('',*,*,#6653,.T.);
#8797=ORIENTED_EDGE('',*,*,#6654,.F.);
#8798=ORIENTED_EDGE('',*,*,#6655,.T.);
#8799=ORIENTED_EDGE('',*,*,#6656,.F.);
#8800=ORIENTED_EDGE('',*,*,#6657,.F.);
#8801=ORIENTED_EDGE('',*,*,#6658,.T.);
#8802=ORIENTED_EDGE('',*,*,#6659,.T.);
#8803=ORIENTED_EDGE('',*,*,#6660,.F.);
#8804=ORIENTED_EDGE('',*,*,#6661,.F.);
#8805=ORIENTED_EDGE('',*,*,#6662,.F.);
#8806=ORIENTED_EDGE('',*,*,#6663,.T.);
#8807=ORIENTED_EDGE('',*,*,#6664,.F.);
#8808=ORIENTED_EDGE('',*,*,#6655,.F.);
#8809=ORIENTED_EDGE('',*,*,#6665,.F.);
#8810=ORIENTED_EDGE('',*,*,#6666,.F.);
#8811=ORIENTED_EDGE('',*,*,#6663,.F.);
#8812=ORIENTED_EDGE('',*,*,#6652,.F.);
#8813=ORIENTED_EDGE('',*,*,#6647,.F.);
#8814=ORIENTED_EDGE('',*,*,#6667,.T.);
#8815=ORIENTED_EDGE('',*,*,#6668,.T.);
#8816=ORIENTED_EDGE('',*,*,#6669,.T.);
#8817=ORIENTED_EDGE('',*,*,#6670,.F.);
#8818=ORIENTED_EDGE('',*,*,#6635,.F.);
#8819=ORIENTED_EDGE('',*,*,#6671,.F.);
#8820=ORIENTED_EDGE('',*,*,#6672,.F.);
#8821=ORIENTED_EDGE('',*,*,#6667,.F.);
#8822=ORIENTED_EDGE('',*,*,#6644,.F.);
#8823=ORIENTED_EDGE('',*,*,#6673,.F.);
#8824=ORIENTED_EDGE('',*,*,#6674,.F.);
#8825=ORIENTED_EDGE('',*,*,#6671,.T.);
#8826=ORIENTED_EDGE('',*,*,#6675,.T.);
#8827=ORIENTED_EDGE('',*,*,#6676,.T.);
#8828=ORIENTED_EDGE('',*,*,#6677,.T.);
#8829=ORIENTED_EDGE('',*,*,#6678,.T.);
#8830=ORIENTED_EDGE('',*,*,#6679,.T.);
#8831=ORIENTED_EDGE('',*,*,#6680,.T.);
#8832=ORIENTED_EDGE('',*,*,#6681,.T.);
#8833=ORIENTED_EDGE('',*,*,#6680,.F.);
#8834=ORIENTED_EDGE('',*,*,#6682,.T.);
#8835=ORIENTED_EDGE('',*,*,#6683,.T.);
#8836=ORIENTED_EDGE('',*,*,#6684,.T.);
#8837=ORIENTED_EDGE('',*,*,#6685,.T.);
#8838=ORIENTED_EDGE('',*,*,#6686,.T.);
#8839=ORIENTED_EDGE('',*,*,#6683,.F.);
#8840=ORIENTED_EDGE('',*,*,#6687,.T.);
#8841=ORIENTED_EDGE('',*,*,#6688,.T.);
#8842=ORIENTED_EDGE('',*,*,#6689,.T.);
#8843=ORIENTED_EDGE('',*,*,#6690,.F.);
#8844=ORIENTED_EDGE('',*,*,#6579,.T.);
#8845=ORIENTED_EDGE('',*,*,#6681,.F.);
#8846=ORIENTED_EDGE('',*,*,#6691,.T.);
#8847=ORIENTED_EDGE('',*,*,#6688,.F.);
#8848=ORIENTED_EDGE('',*,*,#6578,.T.);
#8849=ORIENTED_EDGE('',*,*,#6685,.F.);
#8850=ORIENTED_EDGE('',*,*,#6692,.T.);
#8851=ORIENTED_EDGE('',*,*,#6678,.F.);
#8852=ORIENTED_EDGE('',*,*,#6693,.T.);
#8853=ORIENTED_EDGE('',*,*,#6694,.T.);
#8854=ORIENTED_EDGE('',*,*,#6695,.F.);
#8855=ORIENTED_EDGE('',*,*,#6696,.T.);
#8856=ORIENTED_EDGE('',*,*,#6697,.F.);
#8857=ORIENTED_EDGE('',*,*,#6677,.F.);
#8858=ORIENTED_EDGE('',*,*,#6698,.T.);
#8859=ORIENTED_EDGE('',*,*,#6695,.T.);
#8860=ORIENTED_EDGE('',*,*,#6699,.T.);
#8861=ORIENTED_EDGE('',*,*,#6676,.F.);
#8862=ORIENTED_EDGE('',*,*,#6692,.F.);
#8863=ORIENTED_EDGE('',*,*,#6687,.F.);
#8864=ORIENTED_EDGE('',*,*,#6700,.T.);
#8865=ORIENTED_EDGE('',*,*,#6701,.F.);
#8866=ORIENTED_EDGE('',*,*,#6702,.T.);
#8867=ORIENTED_EDGE('',*,*,#6682,.F.);
#8868=ORIENTED_EDGE('',*,*,#6703,.T.);
#8869=ORIENTED_EDGE('',*,*,#6704,.F.);
#8870=ORIENTED_EDGE('',*,*,#6700,.F.);
#8871=ORIENTED_EDGE('',*,*,#6679,.F.);
#8872=ORIENTED_EDGE('',*,*,#6577,.F.);
#8873=ORIENTED_EDGE('',*,*,#6705,.T.);
#8874=ORIENTED_EDGE('',*,*,#6703,.F.);
#8875=ORIENTED_EDGE('',*,*,#6706,.T.);
#8876=ORIENTED_EDGE('',*,*,#6707,.F.);
#8877=ORIENTED_EDGE('',*,*,#6708,.T.);
#8878=ORIENTED_EDGE('',*,*,#6709,.F.);
#8879=ORIENTED_EDGE('',*,*,#6707,.T.);
#8880=ORIENTED_EDGE('',*,*,#6710,.T.);
#8881=ORIENTED_EDGE('',*,*,#6711,.T.);
#8882=ORIENTED_EDGE('',*,*,#6712,.T.);
#8883=ORIENTED_EDGE('',*,*,#6713,.T.);
#8884=ORIENTED_EDGE('',*,*,#6714,.T.);
#8885=ORIENTED_EDGE('',*,*,#6637,.F.);
#8886=ORIENTED_EDGE('',*,*,#6715,.T.);
#8887=ORIENTED_EDGE('',*,*,#6716,.T.);
#8888=ORIENTED_EDGE('',*,*,#6717,.T.);
#8889=ORIENTED_EDGE('',*,*,#6649,.F.);
#8890=ORIENTED_EDGE('',*,*,#6718,.F.);
#8891=ORIENTED_EDGE('',*,*,#6719,.F.);
#8892=ORIENTED_EDGE('',*,*,#6720,.F.);
#8893=ORIENTED_EDGE('',*,*,#6642,.F.);
#8894=ORIENTED_EDGE('',*,*,#6643,.F.);
#8895=ORIENTED_EDGE('',*,*,#6686,.F.);
#8896=ORIENTED_EDGE('',*,*,#6721,.F.);
#8897=ORIENTED_EDGE('',*,*,#6722,.F.);
#8898=ORIENTED_EDGE('',*,*,#6723,.F.);
#8899=ORIENTED_EDGE('',*,*,#6691,.F.);
#8900=ORIENTED_EDGE('',*,*,#6684,.F.);
#8901=ORIENTED_EDGE('',*,*,#6638,.F.);
#8902=ORIENTED_EDGE('',*,*,#6724,.T.);
#8903=ORIENTED_EDGE('',*,*,#6725,.T.);
#8904=ORIENTED_EDGE('',*,*,#6673,.T.);
#8905=ORIENTED_EDGE('',*,*,#6640,.F.);
#8906=ORIENTED_EDGE('',*,*,#6646,.F.);
#8907=ORIENTED_EDGE('',*,*,#6726,.F.);
#8908=ORIENTED_EDGE('',*,*,#6727,.F.);
#8909=ORIENTED_EDGE('',*,*,#6728,.T.);
#8910=ORIENTED_EDGE('',*,*,#6729,.F.);
#8911=ORIENTED_EDGE('',*,*,#6730,.F.);
#8912=ORIENTED_EDGE('',*,*,#6731,.T.);
#8913=ORIENTED_EDGE('',*,*,#6732,.T.);
#8914=ORIENTED_EDGE('',*,*,#6733,.T.);
#8915=ORIENTED_EDGE('',*,*,#6734,.T.);
#8916=ORIENTED_EDGE('',*,*,#6729,.T.);
#8917=ORIENTED_EDGE('',*,*,#6735,.T.);
#8918=ORIENTED_EDGE('',*,*,#6736,.T.);
#8919=ORIENTED_EDGE('',*,*,#6727,.T.);
#8920=ORIENTED_EDGE('',*,*,#6737,.F.);
#8921=ORIENTED_EDGE('',*,*,#6738,.F.);
#8922=ORIENTED_EDGE('',*,*,#6739,.F.);
#8923=ORIENTED_EDGE('',*,*,#6740,.F.);
#8924=ORIENTED_EDGE('',*,*,#6741,.F.);
#8925=ORIENTED_EDGE('',*,*,#6742,.F.);
#8926=ORIENTED_EDGE('',*,*,#6743,.F.);
#8927=ORIENTED_EDGE('',*,*,#6730,.T.);
#8928=ORIENTED_EDGE('',*,*,#6734,.F.);
#8929=ORIENTED_EDGE('',*,*,#6744,.F.);
#8930=ORIENTED_EDGE('',*,*,#6745,.F.);
#8931=ORIENTED_EDGE('',*,*,#6746,.F.);
#8932=ORIENTED_EDGE('',*,*,#6747,.F.);
#8933=ORIENTED_EDGE('',*,*,#6565,.T.);
#8934=ORIENTED_EDGE('',*,*,#6748,.F.);
#8935=ORIENTED_EDGE('',*,*,#6704,.T.);
#8936=ORIENTED_EDGE('',*,*,#6749,.T.);
#8937=ORIENTED_EDGE('',*,*,#6750,.F.);
#8938=ORIENTED_EDGE('',*,*,#6659,.F.);
#8939=ORIENTED_EDGE('',*,*,#6751,.T.);
#8940=ORIENTED_EDGE('',*,*,#6580,.T.);
#8941=ORIENTED_EDGE('',*,*,#6752,.F.);
#8942=ORIENTED_EDGE('',*,*,#6669,.F.);
#8943=ORIENTED_EDGE('',*,*,#6753,.T.);
#8944=ORIENTED_EDGE('',*,*,#6618,.F.);
#8945=ORIENTED_EDGE('',*,*,#6754,.F.);
#8946=ORIENTED_EDGE('',*,*,#6630,.F.);
#8947=ORIENTED_EDGE('',*,*,#6755,.T.);
#8948=ORIENTED_EDGE('',*,*,#6665,.T.);
#8949=ORIENTED_EDGE('',*,*,#6756,.F.);
#8950=ORIENTED_EDGE('',*,*,#6757,.T.);
#8951=ORIENTED_EDGE('',*,*,#6758,.T.);
#8952=ORIENTED_EDGE('',*,*,#6759,.F.);
#8953=ORIENTED_EDGE('',*,*,#6760,.F.);
#8954=ORIENTED_EDGE('',*,*,#6672,.T.);
#8955=ORIENTED_EDGE('',*,*,#6761,.T.);
#8956=ORIENTED_EDGE('',*,*,#6753,.F.);
#8957=ORIENTED_EDGE('',*,*,#6668,.F.);
#8958=ORIENTED_EDGE('',*,*,#6664,.T.);
#8959=ORIENTED_EDGE('',*,*,#6666,.T.);
#8960=ORIENTED_EDGE('',*,*,#6755,.F.);
#8961=ORIENTED_EDGE('',*,*,#6762,.F.);
#8962=ORIENTED_EDGE('',*,*,#6656,.T.);
#8963=ORIENTED_EDGE('',*,*,#6762,.T.);
#8964=ORIENTED_EDGE('',*,*,#6629,.F.);
#8965=ORIENTED_EDGE('',*,*,#6763,.F.);
#8966=ORIENTED_EDGE('',*,*,#6764,.T.);
#8967=ORIENTED_EDGE('',*,*,#6765,.T.);
#8968=ORIENTED_EDGE('',*,*,#6766,.F.);
#8969=ORIENTED_EDGE('',*,*,#6767,.F.);
#8970=ORIENTED_EDGE('',*,*,#6768,.T.);
#8971=ORIENTED_EDGE('',*,*,#6769,.T.);
#8972=ORIENTED_EDGE('',*,*,#6599,.F.);
#8973=ORIENTED_EDGE('',*,*,#6770,.F.);
#8974=ORIENTED_EDGE('',*,*,#6771,.T.);
#8975=ORIENTED_EDGE('',*,*,#6772,.T.);
#8976=ORIENTED_EDGE('',*,*,#6757,.F.);
#8977=ORIENTED_EDGE('',*,*,#6773,.F.);
#8978=ORIENTED_EDGE('',*,*,#6774,.T.);
#8979=ORIENTED_EDGE('',*,*,#6775,.T.);
#8980=ORIENTED_EDGE('',*,*,#6764,.F.);
#8981=ORIENTED_EDGE('',*,*,#6776,.F.);
#8982=ORIENTED_EDGE('',*,*,#6495,.T.);
#8983=ORIENTED_EDGE('',*,*,#6777,.T.);
#8984=ORIENTED_EDGE('',*,*,#6771,.F.);
#8985=ORIENTED_EDGE('',*,*,#6778,.F.);
#8986=ORIENTED_EDGE('',*,*,#6556,.T.);
#8987=ORIENTED_EDGE('',*,*,#6749,.F.);
#8988=ORIENTED_EDGE('',*,*,#6705,.F.);
#8989=ORIENTED_EDGE('',*,*,#6576,.F.);
#8990=ORIENTED_EDGE('',*,*,#6574,.T.);
#8991=ORIENTED_EDGE('',*,*,#6581,.T.);
#8992=ORIENTED_EDGE('',*,*,#6751,.F.);
#8993=ORIENTED_EDGE('',*,*,#6779,.F.);
#8994=ORIENTED_EDGE('',*,*,#6560,.T.);
#8995=ORIENTED_EDGE('',*,*,#6779,.T.);
#8996=ORIENTED_EDGE('',*,*,#6658,.F.);
#8997=ORIENTED_EDGE('',*,*,#6780,.F.);
#8998=ORIENTED_EDGE('',*,*,#6526,.T.);
#8999=ORIENTED_EDGE('',*,*,#6781,.T.);
#9000=ORIENTED_EDGE('',*,*,#6774,.F.);
#9001=ORIENTED_EDGE('',*,*,#6782,.F.);
#9002=ORIENTED_EDGE('',*,*,#6505,.T.);
#9003=ORIENTED_EDGE('',*,*,#6783,.T.);
#9004=ORIENTED_EDGE('',*,*,#6784,.F.);
#9005=ORIENTED_EDGE('',*,*,#6785,.F.);
#9006=ORIENTED_EDGE('',*,*,#6499,.F.);
#9007=ORIENTED_EDGE('',*,*,#6786,.T.);
#9008=ORIENTED_EDGE('',*,*,#6787,.T.);
#9009=ORIENTED_EDGE('',*,*,#6777,.F.);
#9010=ORIENTED_EDGE('',*,*,#6787,.F.);
#9011=ORIENTED_EDGE('',*,*,#6788,.T.);
#9012=ORIENTED_EDGE('',*,*,#6789,.T.);
#9013=ORIENTED_EDGE('',*,*,#6772,.F.);
#9014=ORIENTED_EDGE('',*,*,#6790,.T.);
#9015=ORIENTED_EDGE('',*,*,#6768,.F.);
#9016=ORIENTED_EDGE('',*,*,#6791,.F.);
#9017=ORIENTED_EDGE('',*,*,#6784,.T.);
#9018=ORIENTED_EDGE('',*,*,#6789,.F.);
#9019=ORIENTED_EDGE('',*,*,#6792,.T.);
#9020=ORIENTED_EDGE('',*,*,#6793,.F.);
#9021=ORIENTED_EDGE('',*,*,#6758,.F.);
#9022=ORIENTED_EDGE('',*,*,#6794,.F.);
#9023=ORIENTED_EDGE('',*,*,#6795,.T.);
#9024=ORIENTED_EDGE('',*,*,#6796,.T.);
#9025=ORIENTED_EDGE('',*,*,#6792,.F.);
#9026=ORIENTED_EDGE('',*,*,#6587,.F.);
#9027=ORIENTED_EDGE('',*,*,#6769,.F.);
#9028=ORIENTED_EDGE('',*,*,#6797,.T.);
#9029=ORIENTED_EDGE('',*,*,#6767,.T.);
#9030=ORIENTED_EDGE('',*,*,#6798,.F.);
#9031=ORIENTED_EDGE('',*,*,#6799,.T.);
#9032=ORIENTED_EDGE('',*,*,#6794,.T.);
#9033=ORIENTED_EDGE('',*,*,#6788,.F.);
#9034=ORIENTED_EDGE('',*,*,#6797,.F.);
#9035=ORIENTED_EDGE('',*,*,#6790,.F.);
#9036=ORIENTED_EDGE('',*,*,#6800,.T.);
#9037=ORIENTED_EDGE('',*,*,#6776,.T.);
#9038=ORIENTED_EDGE('',*,*,#6502,.F.);
#9039=ORIENTED_EDGE('',*,*,#6801,.T.);
#9040=ORIENTED_EDGE('',*,*,#6798,.T.);
#9041=ORIENTED_EDGE('',*,*,#6786,.F.);
#9042=ORIENTED_EDGE('',*,*,#6800,.F.);
#9043=ORIENTED_EDGE('',*,*,#6783,.F.);
#9044=ORIENTED_EDGE('',*,*,#6517,.T.);
#9045=ORIENTED_EDGE('',*,*,#6782,.T.);
#9046=ORIENTED_EDGE('',*,*,#6736,.F.);
#9047=ORIENTED_EDGE('',*,*,#6735,.F.);
#9048=ORIENTED_EDGE('',*,*,#6802,.T.);
#9049=ORIENTED_EDGE('',*,*,#6803,.F.);
#9050=ORIENTED_EDGE('',*,*,#6804,.F.);
#9051=ORIENTED_EDGE('',*,*,#6805,.F.);
#9052=ORIENTED_EDGE('',*,*,#6806,.F.);
#9053=ORIENTED_EDGE('',*,*,#6728,.F.);
#9054=ORIENTED_EDGE('',*,*,#6806,.T.);
#9055=ORIENTED_EDGE('',*,*,#6807,.F.);
#9056=ORIENTED_EDGE('',*,*,#6808,.F.);
#9057=ORIENTED_EDGE('',*,*,#6809,.F.);
#9058=ORIENTED_EDGE('',*,*,#6802,.F.);
#9059=ORIENTED_EDGE('',*,*,#6674,.T.);
#9060=ORIENTED_EDGE('',*,*,#6810,.F.);
#9061=ORIENTED_EDGE('',*,*,#6619,.T.);
#9062=ORIENTED_EDGE('',*,*,#6761,.F.);
#9063=ORIENTED_EDGE('',*,*,#6811,.T.);
#9064=ORIENTED_EDGE('',*,*,#6812,.T.);
#9065=ORIENTED_EDGE('',*,*,#6813,.T.);
#9066=ORIENTED_EDGE('',*,*,#6807,.T.);
#9067=ORIENTED_EDGE('',*,*,#6814,.T.);
#9068=ORIENTED_EDGE('',*,*,#6815,.T.);
#9069=ORIENTED_EDGE('',*,*,#6816,.T.);
#9070=ORIENTED_EDGE('',*,*,#6803,.T.);
#9071=ORIENTED_EDGE('',*,*,#6811,.F.);
#9072=ORIENTED_EDGE('',*,*,#6805,.T.);
#9073=ORIENTED_EDGE('',*,*,#6817,.T.);
#9074=ORIENTED_EDGE('',*,*,#6818,.T.);
#9075=ORIENTED_EDGE('',*,*,#6812,.F.);
#9076=ORIENTED_EDGE('',*,*,#6819,.T.);
#9077=ORIENTED_EDGE('',*,*,#6804,.T.);
#9078=ORIENTED_EDGE('',*,*,#6816,.F.);
#9079=ORIENTED_EDGE('',*,*,#6820,.T.);
#9080=ORIENTED_EDGE('',*,*,#6814,.F.);
#9081=ORIENTED_EDGE('',*,*,#6809,.T.);
#9082=ORIENTED_EDGE('',*,*,#6821,.T.);
#9083=ORIENTED_EDGE('',*,*,#6822,.T.);
#9084=ORIENTED_EDGE('',*,*,#6823,.T.);
#9085=ORIENTED_EDGE('',*,*,#6824,.T.);
#9086=ORIENTED_EDGE('',*,*,#6825,.T.);
#9087=ORIENTED_EDGE('',*,*,#6486,.F.);
#9088=ORIENTED_EDGE('',*,*,#6826,.T.);
#9089=ORIENTED_EDGE('',*,*,#6824,.F.);
#9090=ORIENTED_EDGE('',*,*,#6827,.T.);
#9091=ORIENTED_EDGE('',*,*,#6490,.F.);
#9092=ORIENTED_EDGE('',*,*,#6489,.T.);
#9093=ORIENTED_EDGE('',*,*,#6828,.F.);
#9094=ORIENTED_EDGE('',*,*,#6826,.F.);
#9095=ORIENTED_EDGE('',*,*,#6829,.T.);
#9096=ORIENTED_EDGE('',*,*,#6830,.T.);
#9097=ORIENTED_EDGE('',*,*,#6831,.T.);
#9098=ORIENTED_EDGE('',*,*,#6817,.F.);
#9099=ORIENTED_EDGE('',*,*,#6819,.F.);
#9100=ORIENTED_EDGE('',*,*,#6488,.F.);
#9101=ORIENTED_EDGE('',*,*,#6832,.F.);
#9102=ORIENTED_EDGE('',*,*,#6833,.F.);
#9103=ORIENTED_EDGE('',*,*,#6813,.F.);
#9104=ORIENTED_EDGE('',*,*,#6818,.F.);
#9105=ORIENTED_EDGE('',*,*,#6831,.F.);
#9106=ORIENTED_EDGE('',*,*,#6830,.F.);
#9107=ORIENTED_EDGE('',*,*,#6829,.F.);
#9108=ORIENTED_EDGE('',*,*,#6832,.T.);
#9109=ORIENTED_EDGE('',*,*,#6487,.F.);
#9110=ORIENTED_EDGE('',*,*,#6825,.F.);
#9111=ORIENTED_EDGE('',*,*,#6828,.T.);
#9112=ORIENTED_EDGE('',*,*,#6815,.F.);
#9113=ORIENTED_EDGE('',*,*,#6820,.F.);
#9114=ORIENTED_EDGE('',*,*,#6822,.F.);
#9115=ORIENTED_EDGE('',*,*,#6834,.F.);
#9116=ORIENTED_EDGE('',*,*,#6835,.F.);
#9117=ORIENTED_EDGE('',*,*,#6491,.F.);
#9118=ORIENTED_EDGE('',*,*,#6827,.F.);
#9119=ORIENTED_EDGE('',*,*,#6823,.F.);
#9120=ORIENTED_EDGE('',*,*,#6485,.F.);
#9121=ORIENTED_EDGE('',*,*,#6836,.F.);
#9122=ORIENTED_EDGE('',*,*,#6837,.F.);
#9123=ORIENTED_EDGE('',*,*,#6838,.F.);
#9124=ORIENTED_EDGE('',*,*,#6839,.T.);
#9125=ORIENTED_EDGE('',*,*,#6493,.T.);
#9126=ORIENTED_EDGE('',*,*,#6839,.F.);
#9127=ORIENTED_EDGE('',*,*,#6808,.T.);
#9128=ORIENTED_EDGE('',*,*,#6833,.T.);
#9129=ORIENTED_EDGE('',*,*,#6834,.T.);
#9130=ORIENTED_EDGE('',*,*,#6821,.F.);
#9131=ORIENTED_EDGE('',*,*,#6725,.F.);
#9132=ORIENTED_EDGE('',*,*,#6840,.T.);
#9133=ORIENTED_EDGE('',*,*,#6841,.F.);
#9134=ORIENTED_EDGE('',*,*,#6810,.T.);
#9135=ORIENTED_EDGE('',*,*,#6701,.T.);
#9136=ORIENTED_EDGE('',*,*,#6748,.T.);
#9137=ORIENTED_EDGE('',*,*,#6842,.F.);
#9138=ORIENTED_EDGE('',*,*,#6843,.T.);
#9139=ORIENTED_EDGE('',*,*,#6675,.F.);
#9140=ORIENTED_EDGE('',*,*,#6844,.T.);
#9141=ORIENTED_EDGE('',*,*,#6845,.T.);
#9142=ORIENTED_EDGE('',*,*,#6844,.F.);
#9143=ORIENTED_EDGE('',*,*,#6846,.F.);
#9144=ORIENTED_EDGE('',*,*,#6842,.T.);
#9145=ORIENTED_EDGE('',*,*,#6564,.F.);
#9146=ORIENTED_EDGE('',*,*,#6847,.T.);
#9147=ORIENTED_EDGE('',*,*,#6620,.T.);
#9148=ORIENTED_EDGE('',*,*,#6841,.T.);
#9149=ORIENTED_EDGE('',*,*,#6848,.T.);
#9150=ORIENTED_EDGE('',*,*,#6849,.F.);
#9151=ORIENTED_EDGE('',*,*,#6545,.T.);
#9152=ORIENTED_EDGE('',*,*,#6850,.F.);
#9153=ORIENTED_EDGE('',*,*,#6851,.F.);
#9154=ORIENTED_EDGE('',*,*,#6852,.T.);
#9155=ORIENTED_EDGE('',*,*,#6853,.F.);
#9156=ORIENTED_EDGE('',*,*,#6759,.T.);
#9157=ORIENTED_EDGE('',*,*,#6854,.T.);
#9158=ORIENTED_EDGE('',*,*,#6855,.F.);
#9159=ORIENTED_EDGE('',*,*,#6854,.F.);
#9160=ORIENTED_EDGE('',*,*,#6793,.T.);
#9161=ORIENTED_EDGE('',*,*,#6856,.T.);
#9162=ORIENTED_EDGE('',*,*,#6857,.T.);
#9163=ORIENTED_EDGE('',*,*,#6856,.F.);
#9164=ORIENTED_EDGE('',*,*,#6796,.F.);
#9165=ORIENTED_EDGE('',*,*,#6858,.T.);
#9166=ORIENTED_EDGE('',*,*,#6859,.T.);
#9167=ORIENTED_EDGE('',*,*,#6588,.F.);
#9168=ORIENTED_EDGE('',*,*,#6766,.T.);
#9169=ORIENTED_EDGE('',*,*,#6860,.T.);
#9170=ORIENTED_EDGE('',*,*,#6861,.F.);
#9171=ORIENTED_EDGE('',*,*,#6862,.T.);
#9172=ORIENTED_EDGE('',*,*,#6863,.T.);
#9173=ORIENTED_EDGE('',*,*,#6864,.F.);
#9174=ORIENTED_EDGE('',*,*,#6865,.T.);
#9175=ORIENTED_EDGE('',*,*,#6866,.T.);
#9176=ORIENTED_EDGE('',*,*,#6867,.T.);
#9177=ORIENTED_EDGE('',*,*,#6862,.F.);
#9178=ORIENTED_EDGE('',*,*,#6868,.T.);
#9179=ORIENTED_EDGE('',*,*,#6850,.T.);
#9180=ORIENTED_EDGE('',*,*,#6869,.T.);
#9181=ORIENTED_EDGE('',*,*,#6866,.F.);
#9182=ORIENTED_EDGE('',*,*,#6870,.T.);
#9183=ORIENTED_EDGE('',*,*,#6859,.F.);
#9184=ORIENTED_EDGE('',*,*,#6871,.T.);
#9185=ORIENTED_EDGE('',*,*,#6872,.T.);
#9186=ORIENTED_EDGE('',*,*,#6873,.F.);
#9187=ORIENTED_EDGE('',*,*,#6857,.F.);
#9188=ORIENTED_EDGE('',*,*,#6873,.T.);
#9189=ORIENTED_EDGE('',*,*,#6874,.T.);
#9190=ORIENTED_EDGE('',*,*,#6875,.F.);
#9191=ORIENTED_EDGE('',*,*,#6872,.F.);
#9192=ORIENTED_EDGE('',*,*,#6876,.T.);
#9193=ORIENTED_EDGE('',*,*,#6877,.T.);
#9194=ORIENTED_EDGE('',*,*,#6878,.F.);
#9195=ORIENTED_EDGE('',*,*,#6874,.F.);
#9196=ORIENTED_EDGE('',*,*,#6878,.T.);
#9197=ORIENTED_EDGE('',*,*,#6879,.T.);
#9198=ORIENTED_EDGE('',*,*,#6880,.F.);
#9199=ORIENTED_EDGE('',*,*,#6877,.F.);
#9200=ORIENTED_EDGE('',*,*,#6881,.T.);
#9201=ORIENTED_EDGE('',*,*,#6503,.T.);
#9202=ORIENTED_EDGE('',*,*,#6882,.F.);
#9203=ORIENTED_EDGE('',*,*,#6883,.T.);
#9204=ORIENTED_EDGE('',*,*,#6506,.T.);
#9205=ORIENTED_EDGE('',*,*,#6785,.T.);
#9206=ORIENTED_EDGE('',*,*,#6791,.T.);
#9207=ORIENTED_EDGE('',*,*,#6770,.T.);
#9208=ORIENTED_EDGE('',*,*,#6598,.T.);
#9209=ORIENTED_EDGE('',*,*,#6884,.T.);
#9210=ORIENTED_EDGE('',*,*,#6885,.T.);
#9211=ORIENTED_EDGE('',*,*,#6501,.F.);
#9212=ORIENTED_EDGE('',*,*,#6881,.F.);
#9213=ORIENTED_EDGE('',*,*,#6876,.F.);
#9214=ORIENTED_EDGE('',*,*,#6871,.F.);
#9215=ORIENTED_EDGE('',*,*,#6858,.F.);
#9216=ORIENTED_EDGE('',*,*,#6795,.F.);
#9217=ORIENTED_EDGE('',*,*,#6799,.F.);
#9218=ORIENTED_EDGE('',*,*,#6801,.F.);
#9219=ORIENTED_EDGE('',*,*,#6886,.F.);
#9220=ORIENTED_EDGE('',*,*,#6887,.F.);
#9221=ORIENTED_EDGE('',*,*,#6589,.T.);
#9222=ORIENTED_EDGE('',*,*,#6888,.T.);
#9223=ORIENTED_EDGE('',*,*,#6889,.F.);
#9224=ORIENTED_EDGE('',*,*,#6890,.F.);
#9225=ORIENTED_EDGE('',*,*,#6886,.T.);
#9226=ORIENTED_EDGE('',*,*,#6891,.T.);
#9227=ORIENTED_EDGE('',*,*,#6524,.F.);
#9228=ORIENTED_EDGE('',*,*,#6892,.F.);
#9229=ORIENTED_EDGE('',*,*,#6889,.T.);
#9230=ORIENTED_EDGE('',*,*,#6893,.T.);
#9231=ORIENTED_EDGE('',*,*,#6879,.F.);
#9232=ORIENTED_EDGE('',*,*,#6882,.T.);
#9233=ORIENTED_EDGE('',*,*,#6500,.T.);
#9234=ORIENTED_EDGE('',*,*,#6894,.F.);
#9235=ORIENTED_EDGE('',*,*,#6606,.T.);
#9236=ORIENTED_EDGE('',*,*,#6887,.T.);
#9237=ORIENTED_EDGE('',*,*,#6895,.F.);
#9238=ORIENTED_EDGE('',*,*,#6884,.F.);
#9239=ORIENTED_EDGE('',*,*,#6861,.T.);
#9240=ORIENTED_EDGE('',*,*,#6896,.T.);
#9241=ORIENTED_EDGE('',*,*,#6897,.F.);
#9242=ORIENTED_EDGE('',*,*,#6888,.F.);
#9243=ORIENTED_EDGE('',*,*,#6614,.T.);
#9244=ORIENTED_EDGE('',*,*,#6898,.T.);
#9245=ORIENTED_EDGE('',*,*,#6899,.F.);
#9246=ORIENTED_EDGE('',*,*,#6900,.F.);
#9247=ORIENTED_EDGE('',*,*,#6901,.T.);
#9248=ORIENTED_EDGE('',*,*,#6902,.T.);
#9249=ORIENTED_EDGE('',*,*,#6903,.F.);
#9250=ORIENTED_EDGE('',*,*,#6898,.F.);
#9251=ORIENTED_EDGE('',*,*,#6904,.T.);
#9252=ORIENTED_EDGE('',*,*,#6905,.F.);
#9253=ORIENTED_EDGE('',*,*,#6906,.F.);
#9254=ORIENTED_EDGE('',*,*,#6907,.F.);
#9255=ORIENTED_EDGE('',*,*,#6855,.T.);
#9256=ORIENTED_EDGE('',*,*,#6875,.T.);
#9257=ORIENTED_EDGE('',*,*,#6908,.F.);
#9258=ORIENTED_EDGE('',*,*,#6909,.F.);
#9259=ORIENTED_EDGE('',*,*,#6895,.T.);
#9260=ORIENTED_EDGE('',*,*,#6890,.T.);
#9261=ORIENTED_EDGE('',*,*,#6910,.F.);
#9262=ORIENTED_EDGE('',*,*,#6885,.F.);
#9263=ORIENTED_EDGE('',*,*,#6897,.T.);
#9264=ORIENTED_EDGE('',*,*,#6911,.T.);
#9265=ORIENTED_EDGE('',*,*,#6912,.F.);
#9266=ORIENTED_EDGE('',*,*,#6891,.F.);
#9267=ORIENTED_EDGE('',*,*,#6899,.T.);
#9268=ORIENTED_EDGE('',*,*,#6913,.T.);
#9269=ORIENTED_EDGE('',*,*,#6914,.F.);
#9270=ORIENTED_EDGE('',*,*,#6915,.F.);
#9271=ORIENTED_EDGE('',*,*,#6903,.T.);
#9272=ORIENTED_EDGE('',*,*,#6916,.T.);
#9273=ORIENTED_EDGE('',*,*,#6917,.F.);
#9274=ORIENTED_EDGE('',*,*,#6913,.F.);
#9275=ORIENTED_EDGE('',*,*,#6906,.T.);
#9276=ORIENTED_EDGE('',*,*,#6918,.F.);
#9277=ORIENTED_EDGE('',*,*,#6919,.F.);
#9278=ORIENTED_EDGE('',*,*,#6920,.F.);
#9279=ORIENTED_EDGE('',*,*,#6908,.T.);
#9280=ORIENTED_EDGE('',*,*,#6880,.T.);
#9281=ORIENTED_EDGE('',*,*,#6921,.F.);
#9282=ORIENTED_EDGE('',*,*,#6922,.F.);
#9283=ORIENTED_EDGE('',*,*,#6910,.T.);
#9284=ORIENTED_EDGE('',*,*,#6892,.T.);
#9285=ORIENTED_EDGE('',*,*,#6507,.F.);
#9286=ORIENTED_EDGE('',*,*,#6883,.F.);
#9287=ORIENTED_EDGE('',*,*,#6912,.T.);
#9288=ORIENTED_EDGE('',*,*,#6923,.T.);
#9289=ORIENTED_EDGE('',*,*,#6527,.F.);
#9290=ORIENTED_EDGE('',*,*,#6893,.F.);
#9291=ORIENTED_EDGE('',*,*,#6914,.T.);
#9292=ORIENTED_EDGE('',*,*,#6924,.T.);
#9293=ORIENTED_EDGE('',*,*,#6535,.F.);
#9294=ORIENTED_EDGE('',*,*,#6925,.F.);
#9295=ORIENTED_EDGE('',*,*,#6917,.T.);
#9296=ORIENTED_EDGE('',*,*,#6926,.T.);
#9297=ORIENTED_EDGE('',*,*,#6584,.F.);
#9298=ORIENTED_EDGE('',*,*,#6924,.F.);
#9299=ORIENTED_EDGE('',*,*,#6919,.T.);
#9300=ORIENTED_EDGE('',*,*,#6927,.T.);
#9301=ORIENTED_EDGE('',*,*,#6529,.F.);
#9302=ORIENTED_EDGE('',*,*,#6928,.F.);
#9303=ORIENTED_EDGE('',*,*,#6921,.T.);
#9304=ORIENTED_EDGE('',*,*,#6894,.T.);
#9305=ORIENTED_EDGE('',*,*,#6497,.F.);
#9306=ORIENTED_EDGE('',*,*,#6929,.F.);
#9307=ORIENTED_EDGE('',*,*,#6930,.T.);
#9308=ORIENTED_EDGE('',*,*,#6863,.F.);
#9309=ORIENTED_EDGE('',*,*,#6931,.T.);
#9310=ORIENTED_EDGE('',*,*,#6905,.T.);
#9311=ORIENTED_EDGE('',*,*,#6931,.F.);
#9312=ORIENTED_EDGE('',*,*,#6867,.F.);
#9313=ORIENTED_EDGE('',*,*,#6932,.F.);
#9314=ORIENTED_EDGE('',*,*,#6918,.T.);
#9315=ORIENTED_EDGE('',*,*,#6932,.T.);
#9316=ORIENTED_EDGE('',*,*,#6869,.F.);
#9317=ORIENTED_EDGE('',*,*,#6544,.T.);
#9318=ORIENTED_EDGE('',*,*,#6927,.F.);
#9319=ORIENTED_EDGE('',*,*,#6933,.F.);
#9320=ORIENTED_EDGE('',*,*,#6934,.F.);
#9321=ORIENTED_EDGE('',*,*,#6848,.F.);
#9322=ORIENTED_EDGE('',*,*,#6840,.F.);
#9323=ORIENTED_EDGE('',*,*,#6724,.F.);
#9324=ORIENTED_EDGE('',*,*,#6717,.F.);
#9325=ORIENTED_EDGE('',*,*,#6935,.F.);
#9326=ORIENTED_EDGE('',*,*,#6708,.F.);
#9327=ORIENTED_EDGE('',*,*,#6714,.F.);
#9328=ORIENTED_EDGE('',*,*,#6936,.F.);
#9329=ORIENTED_EDGE('',*,*,#6696,.F.);
#9330=ORIENTED_EDGE('',*,*,#6698,.F.);
#9331=ORIENTED_EDGE('',*,*,#6702,.F.);
#9332=ORIENTED_EDGE('',*,*,#6843,.F.);
#9333=ORIENTED_EDGE('',*,*,#6846,.T.);
#9334=ORIENTED_EDGE('',*,*,#6937,.T.);
#9335=ORIENTED_EDGE('',*,*,#6938,.T.);
#9336=ORIENTED_EDGE('',*,*,#6939,.T.);
#9337=ORIENTED_EDGE('',*,*,#6940,.T.);
#9338=ORIENTED_EDGE('',*,*,#6941,.T.);
#9339=ORIENTED_EDGE('',*,*,#6942,.T.);
#9340=ORIENTED_EDGE('',*,*,#6943,.T.);
#9341=ORIENTED_EDGE('',*,*,#6851,.T.);
#9342=ORIENTED_EDGE('',*,*,#6870,.F.);
#9343=ORIENTED_EDGE('',*,*,#6868,.F.);
#9344=ORIENTED_EDGE('',*,*,#6865,.F.);
#9345=ORIENTED_EDGE('',*,*,#6944,.F.);
#9346=ORIENTED_EDGE('',*,*,#6945,.F.);
#9347=ORIENTED_EDGE('',*,*,#6946,.F.);
#9348=ORIENTED_EDGE('',*,*,#6947,.F.);
#9349=ORIENTED_EDGE('',*,*,#6948,.F.);
#9350=ORIENTED_EDGE('',*,*,#6949,.F.);
#9351=ORIENTED_EDGE('',*,*,#6950,.F.);
#9352=ORIENTED_EDGE('',*,*,#6951,.F.);
#9353=ORIENTED_EDGE('',*,*,#6952,.T.);
#9354=ORIENTED_EDGE('',*,*,#6953,.F.);
#9355=ORIENTED_EDGE('',*,*,#6954,.F.);
#9356=ORIENTED_EDGE('',*,*,#6955,.F.);
#9357=ORIENTED_EDGE('',*,*,#6956,.F.);
#9358=ORIENTED_EDGE('',*,*,#6957,.F.);
#9359=ORIENTED_EDGE('',*,*,#6958,.T.);
#9360=ORIENTED_EDGE('',*,*,#6959,.T.);
#9361=ORIENTED_EDGE('',*,*,#6960,.T.);
#9362=ORIENTED_EDGE('',*,*,#6961,.T.);
#9363=ORIENTED_EDGE('',*,*,#6962,.T.);
#9364=ORIENTED_EDGE('',*,*,#6963,.T.);
#9365=ORIENTED_EDGE('',*,*,#6964,.F.);
#9366=ORIENTED_EDGE('',*,*,#6965,.T.);
#9367=ORIENTED_EDGE('',*,*,#6944,.T.);
#9368=ORIENTED_EDGE('',*,*,#6864,.T.);
#9369=ORIENTED_EDGE('',*,*,#6966,.T.);
#9370=ORIENTED_EDGE('',*,*,#6967,.F.);
#9371=ORIENTED_EDGE('',*,*,#6968,.T.);
#9372=ORIENTED_EDGE('',*,*,#6969,.T.);
#9373=ORIENTED_EDGE('',*,*,#6970,.F.);
#9374=ORIENTED_EDGE('',*,*,#6971,.T.);
#9375=ORIENTED_EDGE('',*,*,#6972,.F.);
#9376=ORIENTED_EDGE('',*,*,#6973,.T.);
#9377=ORIENTED_EDGE('',*,*,#6974,.T.);
#9378=ORIENTED_EDGE('',*,*,#6975,.T.);
#9379=ORIENTED_EDGE('',*,*,#6976,.F.);
#9380=ORIENTED_EDGE('',*,*,#6966,.F.);
#9381=ORIENTED_EDGE('',*,*,#6930,.F.);
#9382=ORIENTED_EDGE('',*,*,#6977,.T.);
#9383=ORIENTED_EDGE('',*,*,#6978,.T.);
#9384=ORIENTED_EDGE('',*,*,#6979,.T.);
#9385=ORIENTED_EDGE('',*,*,#6980,.T.);
#9386=ORIENTED_EDGE('',*,*,#6981,.T.);
#9387=ORIENTED_EDGE('',*,*,#6982,.T.);
#9388=ORIENTED_EDGE('',*,*,#6983,.T.);
#9389=ORIENTED_EDGE('',*,*,#6984,.T.);
#9390=ORIENTED_EDGE('',*,*,#6940,.F.);
#9391=ORIENTED_EDGE('',*,*,#6985,.T.);
#9392=ORIENTED_EDGE('',*,*,#6986,.T.);
#9393=ORIENTED_EDGE('',*,*,#6987,.T.);
#9394=ORIENTED_EDGE('',*,*,#6964,.T.);
#9395=ORIENTED_EDGE('',*,*,#6988,.F.);
#9396=ORIENTED_EDGE('',*,*,#6989,.F.);
#9397=ORIENTED_EDGE('',*,*,#6990,.F.);
#9398=ORIENTED_EDGE('',*,*,#6991,.F.);
#9399=ORIENTED_EDGE('',*,*,#6992,.T.);
#9400=ORIENTED_EDGE('',*,*,#6993,.T.);
#9401=ORIENTED_EDGE('',*,*,#6941,.F.);
#9402=ORIENTED_EDGE('',*,*,#6984,.F.);
#9403=ORIENTED_EDGE('',*,*,#6994,.F.);
#9404=ORIENTED_EDGE('',*,*,#6995,.F.);
#9405=ORIENTED_EDGE('',*,*,#6996,.F.);
#9406=ORIENTED_EDGE('',*,*,#6997,.F.);
#9407=ORIENTED_EDGE('',*,*,#6981,.F.);
#9408=ORIENTED_EDGE('',*,*,#6998,.F.);
#9409=ORIENTED_EDGE('',*,*,#6999,.F.);
#9410=ORIENTED_EDGE('',*,*,#7000,.F.);
#9411=ORIENTED_EDGE('',*,*,#7001,.F.);
#9412=ORIENTED_EDGE('',*,*,#6939,.F.);
#9413=ORIENTED_EDGE('',*,*,#7002,.F.);
#9414=ORIENTED_EDGE('',*,*,#7003,.F.);
#9415=ORIENTED_EDGE('',*,*,#7004,.F.);
#9416=ORIENTED_EDGE('',*,*,#6978,.F.);
#9417=ORIENTED_EDGE('',*,*,#7005,.T.);
#9418=ORIENTED_EDGE('',*,*,#6998,.T.);
#9419=ORIENTED_EDGE('',*,*,#6980,.F.);
#9420=ORIENTED_EDGE('',*,*,#7006,.F.);
#9421=ORIENTED_EDGE('',*,*,#7007,.T.);
#9422=ORIENTED_EDGE('',*,*,#6994,.T.);
#9423=ORIENTED_EDGE('',*,*,#6983,.F.);
#9424=ORIENTED_EDGE('',*,*,#7008,.F.);
#9425=ORIENTED_EDGE('',*,*,#7009,.T.);
#9426=ORIENTED_EDGE('',*,*,#7010,.T.);
#9427=ORIENTED_EDGE('',*,*,#7011,.T.);
#9428=ORIENTED_EDGE('',*,*,#7012,.T.);
#9429=ORIENTED_EDGE('',*,*,#6991,.T.);
#9430=ORIENTED_EDGE('',*,*,#7013,.T.);
#9431=ORIENTED_EDGE('',*,*,#7014,.T.);
#9432=ORIENTED_EDGE('',*,*,#7000,.T.);
#9433=ORIENTED_EDGE('',*,*,#7015,.T.);
#9434=ORIENTED_EDGE('',*,*,#7016,.T.);
#9435=ORIENTED_EDGE('',*,*,#7017,.T.);
#9436=ORIENTED_EDGE('',*,*,#7018,.T.);
#9437=ORIENTED_EDGE('',*,*,#7019,.T.);
#9438=ORIENTED_EDGE('',*,*,#7020,.T.);
#9439=ORIENTED_EDGE('',*,*,#7021,.T.);
#9440=ORIENTED_EDGE('',*,*,#7022,.T.);
#9441=ORIENTED_EDGE('',*,*,#7023,.T.);
#9442=ORIENTED_EDGE('',*,*,#7024,.T.);
#9443=ORIENTED_EDGE('',*,*,#7025,.T.);
#9444=ORIENTED_EDGE('',*,*,#7026,.T.);
#9445=ORIENTED_EDGE('',*,*,#7027,.T.);
#9446=ORIENTED_EDGE('',*,*,#7028,.T.);
#9447=ORIENTED_EDGE('',*,*,#6965,.F.);
#9448=ORIENTED_EDGE('',*,*,#6987,.F.);
#9449=ORIENTED_EDGE('',*,*,#7029,.F.);
#9450=ORIENTED_EDGE('',*,*,#7030,.F.);
#9451=ORIENTED_EDGE('',*,*,#7031,.T.);
#9452=ORIENTED_EDGE('',*,*,#6986,.F.);
#9453=ORIENTED_EDGE('',*,*,#7032,.T.);
#9454=ORIENTED_EDGE('',*,*,#7011,.F.);
#9455=ORIENTED_EDGE('',*,*,#6963,.F.);
#9456=ORIENTED_EDGE('',*,*,#7033,.F.);
#9457=ORIENTED_EDGE('',*,*,#7034,.F.);
#9458=ORIENTED_EDGE('',*,*,#6985,.F.);
#9459=ORIENTED_EDGE('',*,*,#7035,.F.);
#9460=ORIENTED_EDGE('',*,*,#7036,.F.);
#9461=ORIENTED_EDGE('',*,*,#7021,.F.);
#9462=ORIENTED_EDGE('',*,*,#7037,.T.);
#9463=ORIENTED_EDGE('',*,*,#7038,.T.);
#9464=ORIENTED_EDGE('',*,*,#7039,.T.);
#9465=ORIENTED_EDGE('',*,*,#7040,.F.);
#9466=ORIENTED_EDGE('',*,*,#7041,.F.);
#9467=ORIENTED_EDGE('',*,*,#7010,.F.);
#9468=ORIENTED_EDGE('',*,*,#7042,.F.);
#9469=ORIENTED_EDGE('',*,*,#7043,.F.);
#9470=ORIENTED_EDGE('',*,*,#7044,.T.);
#9471=ORIENTED_EDGE('',*,*,#7012,.F.);
#9472=ORIENTED_EDGE('',*,*,#7045,.F.);
#9473=ORIENTED_EDGE('',*,*,#7009,.F.);
#9474=ORIENTED_EDGE('',*,*,#7046,.F.);
#9475=ORIENTED_EDGE('',*,*,#7023,.F.);
#9476=ORIENTED_EDGE('',*,*,#7044,.F.);
#9477=ORIENTED_EDGE('',*,*,#7047,.T.);
#9478=ORIENTED_EDGE('',*,*,#7024,.F.);
#9479=ORIENTED_EDGE('',*,*,#7046,.T.);
#9480=ORIENTED_EDGE('',*,*,#7022,.F.);
#9481=ORIENTED_EDGE('',*,*,#7036,.T.);
#9482=ORIENTED_EDGE('',*,*,#7039,.F.);
#9483=ORIENTED_EDGE('',*,*,#7045,.T.);
#9484=ORIENTED_EDGE('',*,*,#7032,.F.);
#9485=ORIENTED_EDGE('',*,*,#7034,.T.);
#9486=ORIENTED_EDGE('',*,*,#7048,.F.);
#9487=ORIENTED_EDGE('',*,*,#7042,.T.);
#9488=ORIENTED_EDGE('',*,*,#7041,.T.);
#9489=ORIENTED_EDGE('',*,*,#7049,.F.);
#9490=ORIENTED_EDGE('',*,*,#7029,.T.);
#9491=ORIENTED_EDGE('',*,*,#7031,.F.);
#9492=ORIENTED_EDGE('',*,*,#7050,.T.);
#9493=ORIENTED_EDGE('',*,*,#7051,.T.);
#9494=ORIENTED_EDGE('',*,*,#7052,.T.);
#9495=ORIENTED_EDGE('',*,*,#7002,.T.);
#9496=ORIENTED_EDGE('',*,*,#6938,.F.);
#9497=ORIENTED_EDGE('',*,*,#7053,.T.);
#9498=ORIENTED_EDGE('',*,*,#7054,.T.);
#9499=ORIENTED_EDGE('',*,*,#7055,.T.);
#9500=ORIENTED_EDGE('',*,*,#7056,.T.);
#9501=ORIENTED_EDGE('',*,*,#7017,.F.);
#9502=ORIENTED_EDGE('',*,*,#7057,.F.);
#9503=ORIENTED_EDGE('',*,*,#7058,.F.);
#9504=ORIENTED_EDGE('',*,*,#7050,.F.);
#9505=ORIENTED_EDGE('',*,*,#7059,.T.);
#9506=ORIENTED_EDGE('',*,*,#7060,.T.);
#9507=ORIENTED_EDGE('',*,*,#6958,.F.);
#9508=ORIENTED_EDGE('',*,*,#7030,.T.);
#9509=ORIENTED_EDGE('',*,*,#7049,.T.);
#9510=ORIENTED_EDGE('',*,*,#7040,.T.);
#9511=ORIENTED_EDGE('',*,*,#7035,.T.);
#9512=ORIENTED_EDGE('',*,*,#7061,.T.);
#9513=ORIENTED_EDGE('',*,*,#7062,.T.);
#9514=ORIENTED_EDGE('',*,*,#7063,.T.);
#9515=ORIENTED_EDGE('',*,*,#7064,.T.);
#9516=ORIENTED_EDGE('',*,*,#7025,.F.);
#9517=ORIENTED_EDGE('',*,*,#7047,.F.);
#9518=ORIENTED_EDGE('',*,*,#7065,.F.);
#9519=ORIENTED_EDGE('',*,*,#7066,.T.);
#9520=ORIENTED_EDGE('',*,*,#7067,.T.);
#9521=ORIENTED_EDGE('',*,*,#6942,.F.);
#9522=ORIENTED_EDGE('',*,*,#6996,.T.);
#9523=ORIENTED_EDGE('',*,*,#7068,.T.);
#9524=ORIENTED_EDGE('',*,*,#7069,.T.);
#9525=ORIENTED_EDGE('',*,*,#6988,.T.);
#9526=ORIENTED_EDGE('',*,*,#7070,.T.);
#9527=ORIENTED_EDGE('',*,*,#7071,.T.);
#9528=ORIENTED_EDGE('',*,*,#7072,.T.);
#9529=ORIENTED_EDGE('',*,*,#7073,.T.);
#9530=ORIENTED_EDGE('',*,*,#7065,.T.);
#9531=ORIENTED_EDGE('',*,*,#7043,.T.);
#9532=ORIENTED_EDGE('',*,*,#7048,.T.);
#9533=ORIENTED_EDGE('',*,*,#7033,.T.);
#9534=ORIENTED_EDGE('',*,*,#6962,.F.);
#9535=ORIENTED_EDGE('',*,*,#7074,.T.);
#9536=ORIENTED_EDGE('',*,*,#7075,.T.);
#9537=ORIENTED_EDGE('',*,*,#7076,.T.);
#9538=ORIENTED_EDGE('',*,*,#7077,.T.);
#9539=ORIENTED_EDGE('',*,*,#6511,.T.);
#9540=ORIENTED_EDGE('',*,*,#7078,.T.);
#9541=ORIENTED_EDGE('',*,*,#6521,.T.);
#9542=ORIENTED_EDGE('',*,*,#6510,.T.);
#9543=ORIENTED_EDGE('',*,*,#7079,.F.);
#9544=ORIENTED_EDGE('',*,*,#6522,.T.);
#9545=ORIENTED_EDGE('',*,*,#7078,.F.);
#9546=ORIENTED_EDGE('',*,*,#6509,.T.);
#9547=ORIENTED_EDGE('',*,*,#6523,.T.);
#9548=ORIENTED_EDGE('',*,*,#7079,.T.);
#9549=ORIENTED_EDGE('',*,*,#6515,.T.);
#9550=ORIENTED_EDGE('',*,*,#7080,.F.);
#9551=ORIENTED_EDGE('',*,*,#6518,.T.);
#9552=ORIENTED_EDGE('',*,*,#6514,.T.);
#9553=ORIENTED_EDGE('',*,*,#7081,.T.);
#9554=ORIENTED_EDGE('',*,*,#6519,.T.);
#9555=ORIENTED_EDGE('',*,*,#7080,.T.);
#9556=ORIENTED_EDGE('',*,*,#6513,.T.);
#9557=ORIENTED_EDGE('',*,*,#6520,.T.);
#9558=ORIENTED_EDGE('',*,*,#7081,.F.);
#9559=ORIENTED_EDGE('',*,*,#7082,.T.);
#9560=ORIENTED_EDGE('',*,*,#7083,.T.);
#9561=ORIENTED_EDGE('',*,*,#7084,.T.);
#9562=ORIENTED_EDGE('',*,*,#6571,.T.);
#9563=ORIENTED_EDGE('',*,*,#7085,.T.);
#9564=ORIENTED_EDGE('',*,*,#7086,.T.);
#9565=ORIENTED_EDGE('',*,*,#7087,.T.);
#9566=ORIENTED_EDGE('',*,*,#7088,.T.);
#9567=ORIENTED_EDGE('',*,*,#7083,.F.);
#9568=ORIENTED_EDGE('',*,*,#7089,.T.);
#9569=ORIENTED_EDGE('',*,*,#7090,.T.);
#9570=ORIENTED_EDGE('',*,*,#7091,.T.);
#9571=ORIENTED_EDGE('',*,*,#7092,.T.);
#9572=ORIENTED_EDGE('',*,*,#7086,.F.);
#9573=ORIENTED_EDGE('',*,*,#7093,.T.);
#9574=ORIENTED_EDGE('',*,*,#7094,.T.);
#9575=ORIENTED_EDGE('',*,*,#7095,.T.);
#9576=ORIENTED_EDGE('',*,*,#7096,.T.);
#9577=ORIENTED_EDGE('',*,*,#7090,.F.);
#9578=ORIENTED_EDGE('',*,*,#7018,.F.);
#9579=ORIENTED_EDGE('',*,*,#7060,.F.);
#9580=ORIENTED_EDGE('',*,*,#7097,.T.);
#9581=ORIENTED_EDGE('',*,*,#7096,.F.);
#9582=ORIENTED_EDGE('',*,*,#7097,.F.);
#9583=ORIENTED_EDGE('',*,*,#7059,.F.);
#9584=ORIENTED_EDGE('',*,*,#7098,.T.);
#9585=ORIENTED_EDGE('',*,*,#7091,.F.);
#9586=ORIENTED_EDGE('',*,*,#7098,.F.);
#9587=ORIENTED_EDGE('',*,*,#7056,.F.);
#9588=ORIENTED_EDGE('',*,*,#7099,.T.);
#9589=ORIENTED_EDGE('',*,*,#7092,.F.);
#9590=ORIENTED_EDGE('',*,*,#7100,.T.);
#9591=ORIENTED_EDGE('',*,*,#7087,.F.);
#9592=ORIENTED_EDGE('',*,*,#7099,.F.);
#9593=ORIENTED_EDGE('',*,*,#7055,.F.);
#9594=ORIENTED_EDGE('',*,*,#7101,.T.);
#9595=ORIENTED_EDGE('',*,*,#7054,.F.);
#9596=ORIENTED_EDGE('',*,*,#7102,.T.);
#9597=ORIENTED_EDGE('',*,*,#6572,.F.);
#9598=ORIENTED_EDGE('',*,*,#7103,.T.);
#9599=ORIENTED_EDGE('',*,*,#7102,.F.);
#9600=ORIENTED_EDGE('',*,*,#7053,.F.);
#9601=ORIENTED_EDGE('',*,*,#6937,.F.);
#9602=ORIENTED_EDGE('',*,*,#6847,.F.);
#9603=ORIENTED_EDGE('',*,*,#7104,.F.);
#9604=ORIENTED_EDGE('',*,*,#7100,.F.);
#9605=ORIENTED_EDGE('',*,*,#7101,.F.);
#9606=ORIENTED_EDGE('',*,*,#7084,.F.);
#9607=ORIENTED_EDGE('',*,*,#7088,.F.);
#9608=ORIENTED_EDGE('',*,*,#7104,.T.);
#9609=ORIENTED_EDGE('',*,*,#7103,.F.);
#9610=ORIENTED_EDGE('',*,*,#7028,.F.);
#9611=ORIENTED_EDGE('',*,*,#6533,.F.);
#9612=ORIENTED_EDGE('',*,*,#7105,.T.);
#9613=ORIENTED_EDGE('',*,*,#6992,.F.);
#9614=ORIENTED_EDGE('',*,*,#7105,.F.);
#9615=ORIENTED_EDGE('',*,*,#7106,.F.);
#9616=ORIENTED_EDGE('',*,*,#7107,.T.);
#9617=ORIENTED_EDGE('',*,*,#6993,.F.);
#9618=ORIENTED_EDGE('',*,*,#7107,.F.);
#9619=ORIENTED_EDGE('',*,*,#7108,.F.);
#9620=ORIENTED_EDGE('',*,*,#7109,.T.);
#9621=ORIENTED_EDGE('',*,*,#7070,.F.);
#9622=ORIENTED_EDGE('',*,*,#7110,.T.);
#9623=ORIENTED_EDGE('',*,*,#7071,.F.);
#9624=ORIENTED_EDGE('',*,*,#7109,.F.);
#9625=ORIENTED_EDGE('',*,*,#7111,.F.);
#9626=ORIENTED_EDGE('',*,*,#7112,.T.);
#9627=ORIENTED_EDGE('',*,*,#6546,.F.);
#9628=ORIENTED_EDGE('',*,*,#7113,.T.);
#9629=ORIENTED_EDGE('',*,*,#7072,.F.);
#9630=ORIENTED_EDGE('',*,*,#7114,.T.);
#9631=ORIENTED_EDGE('',*,*,#7113,.F.);
#9632=ORIENTED_EDGE('',*,*,#6852,.F.);
#9633=ORIENTED_EDGE('',*,*,#6943,.F.);
#9634=ORIENTED_EDGE('',*,*,#7073,.F.);
#9635=ORIENTED_EDGE('',*,*,#7110,.F.);
#9636=ORIENTED_EDGE('',*,*,#7115,.F.);
#9637=ORIENTED_EDGE('',*,*,#7114,.F.);
#9638=ORIENTED_EDGE('',*,*,#7115,.T.);
#9639=ORIENTED_EDGE('',*,*,#7116,.F.);
#9640=ORIENTED_EDGE('',*,*,#7117,.F.);
#9641=ORIENTED_EDGE('',*,*,#7112,.F.);
#9642=ORIENTED_EDGE('',*,*,#7118,.T.);
#9643=ORIENTED_EDGE('',*,*,#6960,.F.);
#9644=ORIENTED_EDGE('',*,*,#7119,.T.);
#9645=ORIENTED_EDGE('',*,*,#7120,.F.);
#9646=ORIENTED_EDGE('',*,*,#7121,.T.);
#9647=ORIENTED_EDGE('',*,*,#7120,.T.);
#9648=ORIENTED_EDGE('',*,*,#7122,.T.);
#9649=ORIENTED_EDGE('',*,*,#7123,.F.);
#9650=ORIENTED_EDGE('',*,*,#7124,.T.);
#9651=ORIENTED_EDGE('',*,*,#7123,.T.);
#9652=ORIENTED_EDGE('',*,*,#7125,.T.);
#9653=ORIENTED_EDGE('',*,*,#7126,.T.);
#9654=ORIENTED_EDGE('',*,*,#7127,.T.);
#9655=ORIENTED_EDGE('',*,*,#7128,.T.);
#9656=ORIENTED_EDGE('',*,*,#7126,.F.);
#9657=ORIENTED_EDGE('',*,*,#7129,.T.);
#9658=ORIENTED_EDGE('',*,*,#7130,.T.);
#9659=ORIENTED_EDGE('',*,*,#7131,.T.);
#9660=ORIENTED_EDGE('',*,*,#7132,.T.);
#9661=ORIENTED_EDGE('',*,*,#7133,.T.);
#9662=ORIENTED_EDGE('',*,*,#7131,.F.);
#9663=ORIENTED_EDGE('',*,*,#7134,.T.);
#9664=ORIENTED_EDGE('',*,*,#7135,.T.);
#9665=ORIENTED_EDGE('',*,*,#7136,.T.);
#9666=ORIENTED_EDGE('',*,*,#7137,.T.);
#9667=ORIENTED_EDGE('',*,*,#7136,.F.);
#9668=ORIENTED_EDGE('',*,*,#7138,.T.);
#9669=ORIENTED_EDGE('',*,*,#7139,.T.);
#9670=ORIENTED_EDGE('',*,*,#7020,.F.);
#9671=ORIENTED_EDGE('',*,*,#7138,.F.);
#9672=ORIENTED_EDGE('',*,*,#7140,.T.);
#9673=ORIENTED_EDGE('',*,*,#7037,.F.);
#9674=ORIENTED_EDGE('',*,*,#7140,.F.);
#9675=ORIENTED_EDGE('',*,*,#7135,.F.);
#9676=ORIENTED_EDGE('',*,*,#7141,.T.);
#9677=ORIENTED_EDGE('',*,*,#7038,.F.);
#9678=ORIENTED_EDGE('',*,*,#7141,.F.);
#9679=ORIENTED_EDGE('',*,*,#7134,.F.);
#9680=ORIENTED_EDGE('',*,*,#7142,.T.);
#9681=ORIENTED_EDGE('',*,*,#7061,.F.);
#9682=ORIENTED_EDGE('',*,*,#7143,.T.);
#9683=ORIENTED_EDGE('',*,*,#7062,.F.);
#9684=ORIENTED_EDGE('',*,*,#7142,.F.);
#9685=ORIENTED_EDGE('',*,*,#7130,.F.);
#9686=ORIENTED_EDGE('',*,*,#7144,.T.);
#9687=ORIENTED_EDGE('',*,*,#7122,.F.);
#9688=ORIENTED_EDGE('',*,*,#7145,.T.);
#9689=ORIENTED_EDGE('',*,*,#7063,.F.);
#9690=ORIENTED_EDGE('',*,*,#7146,.T.);
#9691=ORIENTED_EDGE('',*,*,#7145,.F.);
#9692=ORIENTED_EDGE('',*,*,#7119,.F.);
#9693=ORIENTED_EDGE('',*,*,#6959,.F.);
#9694=ORIENTED_EDGE('',*,*,#7064,.F.);
#9695=ORIENTED_EDGE('',*,*,#7143,.F.);
#9696=ORIENTED_EDGE('',*,*,#7147,.F.);
#9697=ORIENTED_EDGE('',*,*,#7146,.F.);
#9698=ORIENTED_EDGE('',*,*,#7147,.T.);
#9699=ORIENTED_EDGE('',*,*,#7129,.F.);
#9700=ORIENTED_EDGE('',*,*,#7125,.F.);
#9701=ORIENTED_EDGE('',*,*,#7144,.F.);
#9702=ORIENTED_EDGE('',*,*,#7026,.F.);
#9703=ORIENTED_EDGE('',*,*,#7067,.F.);
#9704=ORIENTED_EDGE('',*,*,#7148,.T.);
#9705=ORIENTED_EDGE('',*,*,#7137,.F.);
#9706=ORIENTED_EDGE('',*,*,#6961,.F.);
#9707=ORIENTED_EDGE('',*,*,#7118,.F.);
#9708=ORIENTED_EDGE('',*,*,#7149,.T.);
#9709=ORIENTED_EDGE('',*,*,#7074,.F.);
#9710=ORIENTED_EDGE('',*,*,#7150,.T.);
#9711=ORIENTED_EDGE('',*,*,#7075,.F.);
#9712=ORIENTED_EDGE('',*,*,#7149,.F.);
#9713=ORIENTED_EDGE('',*,*,#7121,.F.);
#9714=ORIENTED_EDGE('',*,*,#7151,.T.);
#9715=ORIENTED_EDGE('',*,*,#7148,.F.);
#9716=ORIENTED_EDGE('',*,*,#7066,.F.);
#9717=ORIENTED_EDGE('',*,*,#7152,.T.);
#9718=ORIENTED_EDGE('',*,*,#7132,.F.);
#9719=ORIENTED_EDGE('',*,*,#7153,.T.);
#9720=ORIENTED_EDGE('',*,*,#7127,.F.);
#9721=ORIENTED_EDGE('',*,*,#7154,.T.);
#9722=ORIENTED_EDGE('',*,*,#7076,.F.);
#9723=ORIENTED_EDGE('',*,*,#7154,.F.);
#9724=ORIENTED_EDGE('',*,*,#7133,.F.);
#9725=ORIENTED_EDGE('',*,*,#7152,.F.);
#9726=ORIENTED_EDGE('',*,*,#7077,.F.);
#9727=ORIENTED_EDGE('',*,*,#7150,.F.);
#9728=ORIENTED_EDGE('',*,*,#7155,.F.);
#9729=ORIENTED_EDGE('',*,*,#7153,.F.);
#9730=ORIENTED_EDGE('',*,*,#7155,.T.);
#9731=ORIENTED_EDGE('',*,*,#7151,.F.);
#9732=ORIENTED_EDGE('',*,*,#7124,.F.);
#9733=ORIENTED_EDGE('',*,*,#7128,.F.);
#9734=ORIENTED_EDGE('',*,*,#7156,.T.);
#9735=ORIENTED_EDGE('',*,*,#7157,.T.);
#9736=ORIENTED_EDGE('',*,*,#7158,.T.);
#9737=ORIENTED_EDGE('',*,*,#7159,.T.);
#9738=ORIENTED_EDGE('',*,*,#7160,.T.);
#9739=ORIENTED_EDGE('',*,*,#7161,.T.);
#9740=ORIENTED_EDGE('',*,*,#7162,.T.);
#9741=ORIENTED_EDGE('',*,*,#7163,.T.);
#9742=ORIENTED_EDGE('',*,*,#7164,.T.);
#9743=ORIENTED_EDGE('',*,*,#7165,.T.);
#9744=ORIENTED_EDGE('',*,*,#7166,.T.);
#9745=ORIENTED_EDGE('',*,*,#7167,.T.);
#9746=ORIENTED_EDGE('',*,*,#7168,.T.);
#9747=ORIENTED_EDGE('',*,*,#7169,.F.);
#9748=ORIENTED_EDGE('',*,*,#7170,.F.);
#9749=ORIENTED_EDGE('',*,*,#7171,.F.);
#9750=ORIENTED_EDGE('',*,*,#7172,.T.);
#9751=ORIENTED_EDGE('',*,*,#7173,.F.);
#9752=ORIENTED_EDGE('',*,*,#7174,.F.);
#9753=ORIENTED_EDGE('',*,*,#7175,.F.);
#9754=ORIENTED_EDGE('',*,*,#7170,.T.);
#9755=ORIENTED_EDGE('',*,*,#7176,.F.);
#9756=ORIENTED_EDGE('',*,*,#7177,.F.);
#9757=ORIENTED_EDGE('',*,*,#7178,.T.);
#9758=ORIENTED_EDGE('',*,*,#7179,.F.);
#9759=ORIENTED_EDGE('',*,*,#7180,.F.);
#9760=ORIENTED_EDGE('',*,*,#7181,.T.);
#9761=ORIENTED_EDGE('',*,*,#7182,.T.);
#9762=ORIENTED_EDGE('',*,*,#7183,.T.);
#9763=ORIENTED_EDGE('',*,*,#7184,.T.);
#9764=ORIENTED_EDGE('',*,*,#7176,.T.);
#9765=ORIENTED_EDGE('',*,*,#7185,.T.);
#9766=ORIENTED_EDGE('',*,*,#7186,.T.);
#9767=ORIENTED_EDGE('',*,*,#7187,.T.);
#9768=ORIENTED_EDGE('',*,*,#7188,.T.);
#9769=ORIENTED_EDGE('',*,*,#7189,.T.);
#9770=ORIENTED_EDGE('',*,*,#7190,.T.);
#9771=ORIENTED_EDGE('',*,*,#7180,.T.);
#9772=ORIENTED_EDGE('',*,*,#7191,.T.);
#9773=ORIENTED_EDGE('',*,*,#7192,.F.);
#9774=ORIENTED_EDGE('',*,*,#7193,.F.);
#9775=ORIENTED_EDGE('',*,*,#7174,.T.);
#9776=ORIENTED_EDGE('',*,*,#7194,.F.);
#9777=ORIENTED_EDGE('',*,*,#7195,.F.);
#9778=ORIENTED_EDGE('',*,*,#7196,.T.);
#9779=ORIENTED_EDGE('',*,*,#7197,.T.);
#9780=ORIENTED_EDGE('',*,*,#7198,.T.);
#9781=ORIENTED_EDGE('',*,*,#7199,.T.);
#9782=ORIENTED_EDGE('',*,*,#7200,.T.);
#9783=ORIENTED_EDGE('',*,*,#7193,.T.);
#9784=ORIENTED_EDGE('',*,*,#7201,.T.);
#9785=ORIENTED_EDGE('',*,*,#7202,.T.);
#9786=ORIENTED_EDGE('',*,*,#7203,.T.);
#9787=ORIENTED_EDGE('',*,*,#7204,.T.);
#9788=ORIENTED_EDGE('',*,*,#7194,.T.);
#9789=ORIENTED_EDGE('',*,*,#7205,.T.);
#9790=ORIENTED_EDGE('',*,*,#7206,.T.);
#9791=ORIENTED_EDGE('',*,*,#7185,.F.);
#9792=ORIENTED_EDGE('',*,*,#7207,.T.);
#9793=ORIENTED_EDGE('',*,*,#7190,.F.);
#9794=ORIENTED_EDGE('',*,*,#7208,.T.);
#9795=ORIENTED_EDGE('',*,*,#7205,.F.);
#9796=ORIENTED_EDGE('',*,*,#7209,.T.);
#9797=ORIENTED_EDGE('',*,*,#7200,.F.);
#9798=ORIENTED_EDGE('',*,*,#7207,.F.);
#9799=ORIENTED_EDGE('',*,*,#7210,.T.);
#9800=ORIENTED_EDGE('',*,*,#7211,.F.);
#9801=ORIENTED_EDGE('',*,*,#7212,.T.);
#9802=ORIENTED_EDGE('',*,*,#7213,.F.);
#9803=ORIENTED_EDGE('',*,*,#7214,.T.);
#9804=ORIENTED_EDGE('',*,*,#7215,.T.);
#9805=ORIENTED_EDGE('',*,*,#7216,.T.);
#9806=ORIENTED_EDGE('',*,*,#7210,.F.);
#9807=ORIENTED_EDGE('',*,*,#7169,.T.);
#9808=ORIENTED_EDGE('',*,*,#7217,.T.);
#9809=ORIENTED_EDGE('',*,*,#7218,.T.);
#9810=ORIENTED_EDGE('',*,*,#7171,.T.);
#9811=ORIENTED_EDGE('',*,*,#7214,.F.);
#9812=ORIENTED_EDGE('',*,*,#7209,.F.);
#9813=ORIENTED_EDGE('',*,*,#7219,.T.);
#9814=ORIENTED_EDGE('',*,*,#7220,.F.);
#9815=ORIENTED_EDGE('',*,*,#7221,.T.);
#9816=ORIENTED_EDGE('',*,*,#7222,.F.);
#9817=ORIENTED_EDGE('',*,*,#7223,.T.);
#9818=ORIENTED_EDGE('',*,*,#7224,.T.);
#9819=ORIENTED_EDGE('',*,*,#7225,.T.);
#9820=ORIENTED_EDGE('',*,*,#7219,.F.);
#9821=ORIENTED_EDGE('',*,*,#7173,.T.);
#9822=ORIENTED_EDGE('',*,*,#7226,.T.);
#9823=ORIENTED_EDGE('',*,*,#7227,.T.);
#9824=ORIENTED_EDGE('',*,*,#7175,.T.);
#9825=ORIENTED_EDGE('',*,*,#7223,.F.);
#9826=ORIENTED_EDGE('',*,*,#7228,.F.);
#9827=ORIENTED_EDGE('',*,*,#7159,.F.);
#9828=ORIENTED_EDGE('',*,*,#7229,.F.);
#9829=ORIENTED_EDGE('',*,*,#7163,.F.);
#9830=ORIENTED_EDGE('',*,*,#7230,.F.);
#9831=ORIENTED_EDGE('',*,*,#7167,.F.);
#9832=ORIENTED_EDGE('',*,*,#7231,.F.);
#9833=ORIENTED_EDGE('',*,*,#7232,.F.);
#9834=ORIENTED_EDGE('',*,*,#7233,.T.);
#9835=ORIENTED_EDGE('',*,*,#7232,.T.);
#9836=ORIENTED_EDGE('',*,*,#7234,.T.);
#9837=ORIENTED_EDGE('',*,*,#7235,.T.);
#9838=ORIENTED_EDGE('',*,*,#7236,.T.);
#9839=ORIENTED_EDGE('',*,*,#7237,.T.);
#9840=ORIENTED_EDGE('',*,*,#7238,.T.);
#9841=ORIENTED_EDGE('',*,*,#7239,.T.);
#9842=ORIENTED_EDGE('',*,*,#7240,.T.);
#9843=ORIENTED_EDGE('',*,*,#7241,.T.);
#9844=ORIENTED_EDGE('',*,*,#7242,.T.);
#9845=ORIENTED_EDGE('',*,*,#7243,.T.);
#9846=ORIENTED_EDGE('',*,*,#7211,.T.);
#9847=ORIENTED_EDGE('',*,*,#7216,.F.);
#9848=ORIENTED_EDGE('',*,*,#7244,.T.);
#9849=ORIENTED_EDGE('',*,*,#7245,.F.);
#9850=ORIENTED_EDGE('',*,*,#7215,.F.);
#9851=ORIENTED_EDGE('',*,*,#7246,.T.);
#9852=ORIENTED_EDGE('',*,*,#7236,.F.);
#9853=ORIENTED_EDGE('',*,*,#7247,.T.);
#9854=ORIENTED_EDGE('',*,*,#7248,.T.);
#9855=ORIENTED_EDGE('',*,*,#7235,.F.);
#9856=ORIENTED_EDGE('',*,*,#7249,.F.);
#9857=ORIENTED_EDGE('',*,*,#7250,.F.);
#9858=ORIENTED_EDGE('',*,*,#7231,.T.);
#9859=ORIENTED_EDGE('',*,*,#7166,.F.);
#9860=ORIENTED_EDGE('',*,*,#7251,.T.);
#9861=ORIENTED_EDGE('',*,*,#7234,.F.);
#9862=ORIENTED_EDGE('',*,*,#7238,.F.);
#9863=ORIENTED_EDGE('',*,*,#7252,.T.);
#9864=ORIENTED_EDGE('',*,*,#7218,.F.);
#9865=ORIENTED_EDGE('',*,*,#7253,.T.);
#9866=ORIENTED_EDGE('',*,*,#7213,.T.);
#9867=ORIENTED_EDGE('',*,*,#7254,.F.);
#9868=ORIENTED_EDGE('',*,*,#7255,.T.);
#9869=ORIENTED_EDGE('',*,*,#7217,.F.);
#9870=ORIENTED_EDGE('',*,*,#7230,.T.);
#9871=ORIENTED_EDGE('',*,*,#7162,.F.);
#9872=ORIENTED_EDGE('',*,*,#7256,.T.);
#9873=ORIENTED_EDGE('',*,*,#7164,.F.);
#9874=ORIENTED_EDGE('',*,*,#7257,.T.);
#9875=ORIENTED_EDGE('',*,*,#7239,.F.);
#9876=ORIENTED_EDGE('',*,*,#7258,.T.);
#9877=ORIENTED_EDGE('',*,*,#7259,.F.);
#9878=ORIENTED_EDGE('',*,*,#7220,.T.);
#9879=ORIENTED_EDGE('',*,*,#7225,.F.);
#9880=ORIENTED_EDGE('',*,*,#7260,.T.);
#9881=ORIENTED_EDGE('',*,*,#7261,.F.);
#9882=ORIENTED_EDGE('',*,*,#7229,.T.);
#9883=ORIENTED_EDGE('',*,*,#7158,.F.);
#9884=ORIENTED_EDGE('',*,*,#7262,.T.);
#9885=ORIENTED_EDGE('',*,*,#7160,.F.);
#9886=ORIENTED_EDGE('',*,*,#7224,.F.);
#9887=ORIENTED_EDGE('',*,*,#7263,.T.);
#9888=ORIENTED_EDGE('',*,*,#7240,.F.);
#9889=ORIENTED_EDGE('',*,*,#7264,.T.);
#9890=ORIENTED_EDGE('',*,*,#7228,.T.);
#9891=ORIENTED_EDGE('',*,*,#7233,.F.);
#9892=ORIENTED_EDGE('',*,*,#7265,.T.);
#9893=ORIENTED_EDGE('',*,*,#7156,.F.);
#9894=ORIENTED_EDGE('',*,*,#7242,.F.);
#9895=ORIENTED_EDGE('',*,*,#7266,.T.);
#9896=ORIENTED_EDGE('',*,*,#7227,.F.);
#9897=ORIENTED_EDGE('',*,*,#7267,.T.);
#9898=ORIENTED_EDGE('',*,*,#7222,.T.);
#9899=ORIENTED_EDGE('',*,*,#7268,.F.);
#9900=ORIENTED_EDGE('',*,*,#7269,.T.);
#9901=ORIENTED_EDGE('',*,*,#7226,.F.);
#9902=ORIENTED_EDGE('',*,*,#7270,.F.);
#9903=ORIENTED_EDGE('',*,*,#7243,.F.);
#9904=ORIENTED_EDGE('',*,*,#7271,.T.);
#9905=ORIENTED_EDGE('',*,*,#7272,.F.);
#9906=ORIENTED_EDGE('',*,*,#7267,.F.);
#9907=ORIENTED_EDGE('',*,*,#7269,.F.);
#9908=ORIENTED_EDGE('',*,*,#7271,.F.);
#9909=ORIENTED_EDGE('',*,*,#7241,.F.);
#9910=ORIENTED_EDGE('',*,*,#7263,.F.);
#9911=ORIENTED_EDGE('',*,*,#7172,.F.);
#9912=ORIENTED_EDGE('',*,*,#7266,.F.);
#9913=ORIENTED_EDGE('',*,*,#7273,.F.);
#9914=ORIENTED_EDGE('',*,*,#7157,.F.);
#9915=ORIENTED_EDGE('',*,*,#7274,.F.);
#9916=ORIENTED_EDGE('',*,*,#7275,.F.);
#9917=ORIENTED_EDGE('',*,*,#7276,.F.);
#9918=ORIENTED_EDGE('',*,*,#7277,.F.);
#9919=ORIENTED_EDGE('',*,*,#7274,.T.);
#9920=ORIENTED_EDGE('',*,*,#7265,.F.);
#9921=ORIENTED_EDGE('',*,*,#7270,.T.);
#9922=ORIENTED_EDGE('',*,*,#7278,.F.);
#9923=ORIENTED_EDGE('',*,*,#7279,.F.);
#9924=ORIENTED_EDGE('',*,*,#7161,.F.);
#9925=ORIENTED_EDGE('',*,*,#7280,.F.);
#9926=ORIENTED_EDGE('',*,*,#7281,.F.);
#9927=ORIENTED_EDGE('',*,*,#7262,.F.);
#9928=ORIENTED_EDGE('',*,*,#7273,.T.);
#9929=ORIENTED_EDGE('',*,*,#7282,.F.);
#9930=ORIENTED_EDGE('',*,*,#7280,.T.);
#9931=ORIENTED_EDGE('',*,*,#7257,.F.);
#9932=ORIENTED_EDGE('',*,*,#7260,.F.);
#9933=ORIENTED_EDGE('',*,*,#7264,.F.);
#9934=ORIENTED_EDGE('',*,*,#7283,.F.);
#9935=ORIENTED_EDGE('',*,*,#7165,.F.);
#9936=ORIENTED_EDGE('',*,*,#7284,.F.);
#9937=ORIENTED_EDGE('',*,*,#7285,.F.);
#9938=ORIENTED_EDGE('',*,*,#7256,.F.);
#9939=ORIENTED_EDGE('',*,*,#7279,.T.);
#9940=ORIENTED_EDGE('',*,*,#7286,.F.);
#9941=ORIENTED_EDGE('',*,*,#7284,.T.);
#9942=ORIENTED_EDGE('',*,*,#7253,.F.);
#9943=ORIENTED_EDGE('',*,*,#7255,.F.);
#9944=ORIENTED_EDGE('',*,*,#7258,.F.);
#9945=ORIENTED_EDGE('',*,*,#7287,.F.);
#9946=ORIENTED_EDGE('',*,*,#7288,.F.);
#9947=ORIENTED_EDGE('',*,*,#7249,.T.);
#9948=ORIENTED_EDGE('',*,*,#7251,.F.);
#9949=ORIENTED_EDGE('',*,*,#7283,.T.);
#9950=ORIENTED_EDGE('',*,*,#7289,.F.);
#9951=ORIENTED_EDGE('',*,*,#7237,.F.);
#9952=ORIENTED_EDGE('',*,*,#7246,.F.);
#9953=ORIENTED_EDGE('',*,*,#7168,.F.);
#9954=ORIENTED_EDGE('',*,*,#7252,.F.);
#9955=ORIENTED_EDGE('',*,*,#7248,.F.);
#9956=ORIENTED_EDGE('',*,*,#7244,.F.);
#9957=ORIENTED_EDGE('',*,*,#7247,.F.);
#9958=ORIENTED_EDGE('',*,*,#7290,.T.);
#9959=ORIENTED_EDGE('',*,*,#7291,.T.);
#9960=ORIENTED_EDGE('',*,*,#7292,.T.);
#9961=ORIENTED_EDGE('',*,*,#7293,.T.);
#9962=ORIENTED_EDGE('',*,*,#7294,.T.);
#9963=ORIENTED_EDGE('',*,*,#7295,.T.);
#9964=ORIENTED_EDGE('',*,*,#7296,.T.);
#9965=ORIENTED_EDGE('',*,*,#7297,.T.);
#9966=ORIENTED_EDGE('',*,*,#7298,.T.);
#9967=ORIENTED_EDGE('',*,*,#7299,.T.);
#9968=ORIENTED_EDGE('',*,*,#7300,.T.);
#9969=ORIENTED_EDGE('',*,*,#7301,.T.);
#9970=ORIENTED_EDGE('',*,*,#7302,.T.);
#9971=ORIENTED_EDGE('',*,*,#7303,.T.);
#9972=ORIENTED_EDGE('',*,*,#7304,.T.);
#9973=ORIENTED_EDGE('',*,*,#7305,.T.);
#9974=ORIENTED_EDGE('',*,*,#7306,.T.);
#9975=ORIENTED_EDGE('',*,*,#7307,.T.);
#9976=ORIENTED_EDGE('',*,*,#7308,.T.);
#9977=ORIENTED_EDGE('',*,*,#7309,.T.);
#9978=ORIENTED_EDGE('',*,*,#7305,.F.);
#9979=ORIENTED_EDGE('',*,*,#7310,.T.);
#9980=ORIENTED_EDGE('',*,*,#7199,.F.);
#9981=ORIENTED_EDGE('',*,*,#7311,.F.);
#9982=ORIENTED_EDGE('',*,*,#7312,.F.);
#9983=ORIENTED_EDGE('',*,*,#7208,.F.);
#9984=ORIENTED_EDGE('',*,*,#7310,.F.);
#9985=ORIENTED_EDGE('',*,*,#7304,.F.);
#9986=ORIENTED_EDGE('',*,*,#7313,.T.);
#9987=ORIENTED_EDGE('',*,*,#7297,.F.);
#9988=ORIENTED_EDGE('',*,*,#7314,.T.);
#9989=ORIENTED_EDGE('',*,*,#7189,.F.);
#9990=ORIENTED_EDGE('',*,*,#7315,.F.);
#9991=ORIENTED_EDGE('',*,*,#7316,.F.);
#9992=ORIENTED_EDGE('',*,*,#7206,.F.);
#9993=ORIENTED_EDGE('',*,*,#7314,.F.);
#9994=ORIENTED_EDGE('',*,*,#7296,.F.);
#9995=ORIENTED_EDGE('',*,*,#7317,.T.);
#9996=ORIENTED_EDGE('',*,*,#7318,.F.);
#9997=ORIENTED_EDGE('',*,*,#7292,.F.);
#9998=ORIENTED_EDGE('',*,*,#7319,.F.);
#9999=ORIENTED_EDGE('',*,*,#7320,.F.);
#10000=ORIENTED_EDGE('',*,*,#7321,.F.);
#10001=ORIENTED_EDGE('',*,*,#7322,.T.);
#10002=ORIENTED_EDGE('',*,*,#7323,.F.);
#10003=ORIENTED_EDGE('',*,*,#7324,.T.);
#10004=ORIENTED_EDGE('',*,*,#7291,.F.);
#10005=ORIENTED_EDGE('',*,*,#7325,.T.);
#10006=ORIENTED_EDGE('',*,*,#7326,.F.);
#10007=ORIENTED_EDGE('',*,*,#7319,.T.);
#10008=ORIENTED_EDGE('',*,*,#7324,.F.);
#10009=ORIENTED_EDGE('',*,*,#7177,.T.);
#10010=ORIENTED_EDGE('',*,*,#7184,.F.);
#10011=ORIENTED_EDGE('',*,*,#7327,.F.);
#10012=ORIENTED_EDGE('',*,*,#7328,.F.);
#10013=ORIENTED_EDGE('',*,*,#7329,.F.);
#10014=ORIENTED_EDGE('',*,*,#7181,.F.);
#10015=ORIENTED_EDGE('',*,*,#7317,.F.);
#10016=ORIENTED_EDGE('',*,*,#7295,.F.);
#10017=ORIENTED_EDGE('',*,*,#7330,.F.);
#10018=ORIENTED_EDGE('',*,*,#7331,.F.);
#10019=ORIENTED_EDGE('',*,*,#7332,.T.);
#10020=ORIENTED_EDGE('',*,*,#7321,.T.);
#10021=ORIENTED_EDGE('',*,*,#7333,.F.);
#10022=ORIENTED_EDGE('',*,*,#7334,.F.);
#10023=ORIENTED_EDGE('',*,*,#7179,.T.);
#10024=ORIENTED_EDGE('',*,*,#7335,.F.);
#10025=ORIENTED_EDGE('',*,*,#7336,.F.);
#10026=ORIENTED_EDGE('',*,*,#7337,.F.);
#10027=ORIENTED_EDGE('',*,*,#7186,.F.);
#10028=ORIENTED_EDGE('',*,*,#7338,.F.);
#10029=ORIENTED_EDGE('',*,*,#7300,.F.);
#10030=ORIENTED_EDGE('',*,*,#7339,.F.);
#10031=ORIENTED_EDGE('',*,*,#7340,.F.);
#10032=ORIENTED_EDGE('',*,*,#7341,.F.);
#10033=ORIENTED_EDGE('',*,*,#7342,.F.);
#10034=ORIENTED_EDGE('',*,*,#7343,.T.);
#10035=ORIENTED_EDGE('',*,*,#7336,.T.);
#10036=ORIENTED_EDGE('',*,*,#7344,.F.);
#10037=ORIENTED_EDGE('',*,*,#7345,.F.);
#10038=ORIENTED_EDGE('',*,*,#7195,.T.);
#10039=ORIENTED_EDGE('',*,*,#7204,.F.);
#10040=ORIENTED_EDGE('',*,*,#7346,.F.);
#10041=ORIENTED_EDGE('',*,*,#7347,.F.);
#10042=ORIENTED_EDGE('',*,*,#7348,.F.);
#10043=ORIENTED_EDGE('',*,*,#7201,.F.);
#10044=ORIENTED_EDGE('',*,*,#7313,.F.);
#10045=ORIENTED_EDGE('',*,*,#7303,.F.);
#10046=ORIENTED_EDGE('',*,*,#7349,.F.);
#10047=ORIENTED_EDGE('',*,*,#7350,.F.);
#10048=ORIENTED_EDGE('',*,*,#7351,.T.);
#10049=ORIENTED_EDGE('',*,*,#7342,.T.);
#10050=ORIENTED_EDGE('',*,*,#7352,.F.);
#10051=ORIENTED_EDGE('',*,*,#7353,.F.);
#10052=ORIENTED_EDGE('',*,*,#7192,.T.);
#10053=ORIENTED_EDGE('',*,*,#7354,.F.);
#10054=ORIENTED_EDGE('',*,*,#7355,.F.);
#10055=ORIENTED_EDGE('',*,*,#7356,.F.);
#10056=ORIENTED_EDGE('',*,*,#7196,.F.);
#10057=ORIENTED_EDGE('',*,*,#7357,.F.);
#10058=ORIENTED_EDGE('',*,*,#7308,.F.);
#10059=ORIENTED_EDGE('',*,*,#7358,.F.);
#10060=ORIENTED_EDGE('',*,*,#7359,.F.);
#10061=ORIENTED_EDGE('',*,*,#7360,.F.);
#10062=ORIENTED_EDGE('',*,*,#7361,.T.);
#10063=ORIENTED_EDGE('',*,*,#7355,.T.);
#10064=ORIENTED_EDGE('',*,*,#7362,.F.);
#10065=ORIENTED_EDGE('',*,*,#7363,.F.);
#10066=ORIENTED_EDGE('',*,*,#7364,.T.);
#10067=ORIENTED_EDGE('',*,*,#7309,.F.);
#10068=ORIENTED_EDGE('',*,*,#7365,.T.);
#10069=ORIENTED_EDGE('',*,*,#7366,.F.);
#10070=ORIENTED_EDGE('',*,*,#7357,.T.);
#10071=ORIENTED_EDGE('',*,*,#7367,.F.);
#10072=ORIENTED_EDGE('',*,*,#7368,.T.);
#10073=ORIENTED_EDGE('',*,*,#7365,.F.);
#10074=ORIENTED_EDGE('',*,*,#7369,.T.);
#10075=ORIENTED_EDGE('',*,*,#7370,.T.);
#10076=ORIENTED_EDGE('',*,*,#7371,.T.);
#10077=ORIENTED_EDGE('',*,*,#7372,.T.);
#10078=ORIENTED_EDGE('',*,*,#7373,.T.);
#10079=ORIENTED_EDGE('',*,*,#7374,.T.);
#10080=ORIENTED_EDGE('',*,*,#7323,.T.);
#10081=ORIENTED_EDGE('',*,*,#7375,.T.);
#10082=ORIENTED_EDGE('',*,*,#7376,.F.);
#10083=ORIENTED_EDGE('',*,*,#7325,.F.);
#10084=ORIENTED_EDGE('',*,*,#7374,.F.);
#10085=ORIENTED_EDGE('',*,*,#7377,.T.);
#10086=ORIENTED_EDGE('',*,*,#6566,.F.);
#10087=ORIENTED_EDGE('',*,*,#7378,.T.);
#10088=ORIENTED_EDGE('',*,*,#7370,.F.);
#10089=ORIENTED_EDGE('',*,*,#7379,.T.);
#10090=ORIENTED_EDGE('',*,*,#6582,.F.);
#10091=ORIENTED_EDGE('',*,*,#7380,.T.);
#10092=ORIENTED_EDGE('',*,*,#7371,.F.);
#10093=ORIENTED_EDGE('',*,*,#7381,.T.);
#10094=ORIENTED_EDGE('',*,*,#7380,.F.);
#10095=ORIENTED_EDGE('',*,*,#6575,.F.);
#10096=ORIENTED_EDGE('',*,*,#7382,.T.);
#10097=ORIENTED_EDGE('',*,*,#7372,.F.);
#10098=ORIENTED_EDGE('',*,*,#7382,.F.);
#10099=ORIENTED_EDGE('',*,*,#6563,.F.);
#10100=ORIENTED_EDGE('',*,*,#7383,.T.);
#10101=ORIENTED_EDGE('',*,*,#7373,.F.);
#10102=ORIENTED_EDGE('',*,*,#7384,.F.);
#10103=ORIENTED_EDGE('',*,*,#7375,.F.);
#10104=ORIENTED_EDGE('',*,*,#7383,.F.);
#10105=ORIENTED_EDGE('',*,*,#6562,.F.);
#10106=ORIENTED_EDGE('',*,*,#7378,.F.);
#10107=ORIENTED_EDGE('',*,*,#7385,.F.);
#10108=ORIENTED_EDGE('',*,*,#7381,.F.);
#10109=ORIENTED_EDGE('',*,*,#7385,.T.);
#10110=ORIENTED_EDGE('',*,*,#6558,.F.);
#10111=ORIENTED_EDGE('',*,*,#7379,.F.);
#10112=ORIENTED_EDGE('',*,*,#7386,.T.);
#10113=ORIENTED_EDGE('',*,*,#7387,.F.);
#10114=ORIENTED_EDGE('',*,*,#7368,.F.);
#10115=ORIENTED_EDGE('',*,*,#7388,.F.);
#10116=ORIENTED_EDGE('',*,*,#7389,.T.);
#10117=ORIENTED_EDGE('',*,*,#7366,.T.);
#10118=ORIENTED_EDGE('',*,*,#7387,.T.);
#10119=ORIENTED_EDGE('',*,*,#7390,.T.);
#10120=ORIENTED_EDGE('',*,*,#7391,.T.);
#10121=ORIENTED_EDGE('',*,*,#7392,.T.);
#10122=ORIENTED_EDGE('',*,*,#7393,.T.);
#10123=ORIENTED_EDGE('',*,*,#7394,.F.);
#10124=ORIENTED_EDGE('',*,*,#7094,.F.);
#10125=ORIENTED_EDGE('',*,*,#7395,.T.);
#10126=ORIENTED_EDGE('',*,*,#7386,.F.);
#10127=ORIENTED_EDGE('',*,*,#7395,.F.);
#10128=ORIENTED_EDGE('',*,*,#7093,.F.);
#10129=ORIENTED_EDGE('',*,*,#7396,.T.);
#10130=ORIENTED_EDGE('',*,*,#7390,.F.);
#10131=ORIENTED_EDGE('',*,*,#7396,.F.);
#10132=ORIENTED_EDGE('',*,*,#7089,.F.);
#10133=ORIENTED_EDGE('',*,*,#7397,.T.);
#10134=ORIENTED_EDGE('',*,*,#7391,.F.);
#10135=ORIENTED_EDGE('',*,*,#7398,.T.);
#10136=ORIENTED_EDGE('',*,*,#7392,.F.);
#10137=ORIENTED_EDGE('',*,*,#7397,.F.);
#10138=ORIENTED_EDGE('',*,*,#7085,.F.);
#10139=ORIENTED_EDGE('',*,*,#7399,.T.);
#10140=ORIENTED_EDGE('',*,*,#7398,.F.);
#10141=ORIENTED_EDGE('',*,*,#7400,.F.);
#10142=ORIENTED_EDGE('',*,*,#7401,.F.);
#10143=ORIENTED_EDGE('',*,*,#7400,.T.);
#10144=ORIENTED_EDGE('',*,*,#7399,.F.);
#10145=ORIENTED_EDGE('',*,*,#7082,.F.);
#10146=ORIENTED_EDGE('',*,*,#7402,.T.);
#10147=ORIENTED_EDGE('',*,*,#6568,.F.);
#10148=ORIENTED_EDGE('',*,*,#7403,.T.);
#10149=ORIENTED_EDGE('',*,*,#7404,.T.);
#10150=ORIENTED_EDGE('',*,*,#7405,.T.);
#10151=ORIENTED_EDGE('',*,*,#7406,.T.);
#10152=ORIENTED_EDGE('',*,*,#7407,.T.);
#10153=ORIENTED_EDGE('',*,*,#7408,.T.);
#10154=ORIENTED_EDGE('',*,*,#7221,.F.);
#10155=ORIENTED_EDGE('',*,*,#7261,.T.);
#10156=ORIENTED_EDGE('',*,*,#7259,.T.);
#10157=ORIENTED_EDGE('',*,*,#7254,.T.);
#10158=ORIENTED_EDGE('',*,*,#7212,.F.);
#10159=ORIENTED_EDGE('',*,*,#7245,.T.);
#10160=ORIENTED_EDGE('',*,*,#7250,.T.);
#10161=ORIENTED_EDGE('',*,*,#7288,.T.);
#10162=ORIENTED_EDGE('',*,*,#7287,.T.);
#10163=ORIENTED_EDGE('',*,*,#7289,.T.);
#10164=ORIENTED_EDGE('',*,*,#7285,.T.);
#10165=ORIENTED_EDGE('',*,*,#7286,.T.);
#10166=ORIENTED_EDGE('',*,*,#7281,.T.);
#10167=ORIENTED_EDGE('',*,*,#7282,.T.);
#10168=ORIENTED_EDGE('',*,*,#7275,.T.);
#10169=ORIENTED_EDGE('',*,*,#7277,.T.);
#10170=ORIENTED_EDGE('',*,*,#7276,.T.);
#10171=ORIENTED_EDGE('',*,*,#7278,.T.);
#10172=ORIENTED_EDGE('',*,*,#7272,.T.);
#10173=ORIENTED_EDGE('',*,*,#7268,.T.);
#10174=ORIENTED_EDGE('',*,*,#7409,.T.);
#10175=ORIENTED_EDGE('',*,*,#7393,.F.);
#10176=ORIENTED_EDGE('',*,*,#7401,.T.);
#10177=ORIENTED_EDGE('',*,*,#6570,.F.);
#10178=ORIENTED_EDGE('',*,*,#6569,.T.);
#10179=ORIENTED_EDGE('',*,*,#7402,.F.);
#10180=ORIENTED_EDGE('',*,*,#7410,.T.);
#10181=ORIENTED_EDGE('',*,*,#7409,.F.);
#10182=ORIENTED_EDGE('',*,*,#7410,.F.);
#10183=ORIENTED_EDGE('',*,*,#7408,.F.);
#10184=ORIENTED_EDGE('',*,*,#7411,.T.);
#10185=ORIENTED_EDGE('',*,*,#7389,.F.);
#10186=ORIENTED_EDGE('',*,*,#7411,.F.);
#10187=ORIENTED_EDGE('',*,*,#7407,.F.);
#10188=ORIENTED_EDGE('',*,*,#7412,.T.);
#10189=ORIENTED_EDGE('',*,*,#7364,.F.);
#10190=ORIENTED_EDGE('',*,*,#7412,.F.);
#10191=ORIENTED_EDGE('',*,*,#7406,.F.);
#10192=ORIENTED_EDGE('',*,*,#7413,.T.);
#10193=ORIENTED_EDGE('',*,*,#7290,.F.);
#10194=ORIENTED_EDGE('',*,*,#7414,.T.);
#10195=ORIENTED_EDGE('',*,*,#7322,.F.);
#10196=ORIENTED_EDGE('',*,*,#7413,.F.);
#10197=ORIENTED_EDGE('',*,*,#7405,.F.);
#10198=ORIENTED_EDGE('',*,*,#6567,.T.);
#10199=ORIENTED_EDGE('',*,*,#7377,.F.);
#10200=ORIENTED_EDGE('',*,*,#7415,.T.);
#10201=ORIENTED_EDGE('',*,*,#7403,.F.);
#10202=ORIENTED_EDGE('',*,*,#7414,.F.);
#10203=ORIENTED_EDGE('',*,*,#7404,.F.);
#10204=ORIENTED_EDGE('',*,*,#7415,.F.);
#10205=ORIENTED_EDGE('',*,*,#7369,.F.);
#10206=ORIENTED_EDGE('',*,*,#7416,.F.);
#10207=ORIENTED_EDGE('',*,*,#7417,.F.);
#10208=ORIENTED_EDGE('',*,*,#7418,.F.);
#10209=ORIENTED_EDGE('',*,*,#7419,.F.);
#10210=ORIENTED_EDGE('',*,*,#7420,.F.);
#10211=ORIENTED_EDGE('',*,*,#7419,.T.);
#10212=ORIENTED_EDGE('',*,*,#7421,.F.);
#10213=ORIENTED_EDGE('',*,*,#7422,.F.);
#10214=ORIENTED_EDGE('',*,*,#7423,.F.);
#10215=ORIENTED_EDGE('',*,*,#7424,.F.);
#10216=ORIENTED_EDGE('',*,*,#6554,.T.);
#10217=ORIENTED_EDGE('',*,*,#7425,.T.);
#10218=ORIENTED_EDGE('',*,*,#7426,.T.);
#10219=ORIENTED_EDGE('',*,*,#6531,.T.);
#10220=ORIENTED_EDGE('',*,*,#7427,.T.);
#10221=ORIENTED_EDGE('',*,*,#7426,.F.);
#10222=ORIENTED_EDGE('',*,*,#7428,.T.);
#10223=ORIENTED_EDGE('',*,*,#7429,.T.);
#10224=ORIENTED_EDGE('',*,*,#7430,.F.);
#10225=ORIENTED_EDGE('',*,*,#7108,.T.);
#10226=ORIENTED_EDGE('',*,*,#7106,.T.);
#10227=ORIENTED_EDGE('',*,*,#6532,.T.);
#10228=ORIENTED_EDGE('',*,*,#6543,.T.);
#10229=ORIENTED_EDGE('',*,*,#7431,.T.);
#10230=ORIENTED_EDGE('',*,*,#6548,.T.);
#10231=ORIENTED_EDGE('',*,*,#6547,.T.);
#10232=ORIENTED_EDGE('',*,*,#7117,.T.);
#10233=ORIENTED_EDGE('',*,*,#7432,.T.);
#10234=ORIENTED_EDGE('',*,*,#7433,.T.);
#10235=ORIENTED_EDGE('',*,*,#7432,.F.);
#10236=ORIENTED_EDGE('',*,*,#7116,.T.);
#10237=ORIENTED_EDGE('',*,*,#7111,.T.);
#10238=ORIENTED_EDGE('',*,*,#7430,.T.);
#10239=ORIENTED_EDGE('',*,*,#7434,.T.);
#10240=ORIENTED_EDGE('',*,*,#7421,.T.);
#10241=ORIENTED_EDGE('',*,*,#7418,.T.);
#10242=ORIENTED_EDGE('',*,*,#7435,.T.);
#10243=ORIENTED_EDGE('',*,*,#7436,.T.);
#10244=ORIENTED_EDGE('',*,*,#7437,.T.);
#10245=ORIENTED_EDGE('',*,*,#7438,.T.);
#10246=ORIENTED_EDGE('',*,*,#7423,.T.);
#10247=ORIENTED_EDGE('',*,*,#7439,.T.);
#10248=ORIENTED_EDGE('',*,*,#7440,.T.);
#10249=ORIENTED_EDGE('',*,*,#7441,.T.);
#10250=ORIENTED_EDGE('',*,*,#7442,.T.);
#10251=ORIENTED_EDGE('',*,*,#7443,.F.);
#10252=ORIENTED_EDGE('',*,*,#7444,.F.);
#10253=ORIENTED_EDGE('',*,*,#7445,.F.);
#10254=ORIENTED_EDGE('',*,*,#7446,.T.);
#10255=ORIENTED_EDGE('',*,*,#7447,.F.);
#10256=ORIENTED_EDGE('',*,*,#7448,.F.);
#10257=ORIENTED_EDGE('',*,*,#7449,.F.);
#10258=ORIENTED_EDGE('',*,*,#7444,.T.);
#10259=ORIENTED_EDGE('',*,*,#7450,.F.);
#10260=ORIENTED_EDGE('',*,*,#7451,.F.);
#10261=ORIENTED_EDGE('',*,*,#7452,.T.);
#10262=ORIENTED_EDGE('',*,*,#7453,.F.);
#10263=ORIENTED_EDGE('',*,*,#7454,.F.);
#10264=ORIENTED_EDGE('',*,*,#7455,.T.);
#10265=ORIENTED_EDGE('',*,*,#7456,.T.);
#10266=ORIENTED_EDGE('',*,*,#7457,.T.);
#10267=ORIENTED_EDGE('',*,*,#7458,.T.);
#10268=ORIENTED_EDGE('',*,*,#7450,.T.);
#10269=ORIENTED_EDGE('',*,*,#7459,.T.);
#10270=ORIENTED_EDGE('',*,*,#7460,.T.);
#10271=ORIENTED_EDGE('',*,*,#7461,.T.);
#10272=ORIENTED_EDGE('',*,*,#7462,.T.);
#10273=ORIENTED_EDGE('',*,*,#7463,.T.);
#10274=ORIENTED_EDGE('',*,*,#7464,.T.);
#10275=ORIENTED_EDGE('',*,*,#7454,.T.);
#10276=ORIENTED_EDGE('',*,*,#7465,.T.);
#10277=ORIENTED_EDGE('',*,*,#7466,.F.);
#10278=ORIENTED_EDGE('',*,*,#7467,.F.);
#10279=ORIENTED_EDGE('',*,*,#7448,.T.);
#10280=ORIENTED_EDGE('',*,*,#7468,.F.);
#10281=ORIENTED_EDGE('',*,*,#7469,.F.);
#10282=ORIENTED_EDGE('',*,*,#7470,.T.);
#10283=ORIENTED_EDGE('',*,*,#7471,.T.);
#10284=ORIENTED_EDGE('',*,*,#7472,.T.);
#10285=ORIENTED_EDGE('',*,*,#7473,.T.);
#10286=ORIENTED_EDGE('',*,*,#7474,.T.);
#10287=ORIENTED_EDGE('',*,*,#7467,.T.);
#10288=ORIENTED_EDGE('',*,*,#7475,.T.);
#10289=ORIENTED_EDGE('',*,*,#7476,.T.);
#10290=ORIENTED_EDGE('',*,*,#7477,.T.);
#10291=ORIENTED_EDGE('',*,*,#7478,.T.);
#10292=ORIENTED_EDGE('',*,*,#7468,.T.);
#10293=ORIENTED_EDGE('',*,*,#7479,.T.);
#10294=ORIENTED_EDGE('',*,*,#7480,.T.);
#10295=ORIENTED_EDGE('',*,*,#7459,.F.);
#10296=ORIENTED_EDGE('',*,*,#7481,.T.);
#10297=ORIENTED_EDGE('',*,*,#7464,.F.);
#10298=ORIENTED_EDGE('',*,*,#7482,.T.);
#10299=ORIENTED_EDGE('',*,*,#7479,.F.);
#10300=ORIENTED_EDGE('',*,*,#7483,.T.);
#10301=ORIENTED_EDGE('',*,*,#7474,.F.);
#10302=ORIENTED_EDGE('',*,*,#7481,.F.);
#10303=ORIENTED_EDGE('',*,*,#7484,.T.);
#10304=ORIENTED_EDGE('',*,*,#7485,.F.);
#10305=ORIENTED_EDGE('',*,*,#7486,.T.);
#10306=ORIENTED_EDGE('',*,*,#7487,.F.);
#10307=ORIENTED_EDGE('',*,*,#7488,.T.);
#10308=ORIENTED_EDGE('',*,*,#7489,.T.);
#10309=ORIENTED_EDGE('',*,*,#7490,.T.);
#10310=ORIENTED_EDGE('',*,*,#7484,.F.);
#10311=ORIENTED_EDGE('',*,*,#7443,.T.);
#10312=ORIENTED_EDGE('',*,*,#7491,.T.);
#10313=ORIENTED_EDGE('',*,*,#7492,.T.);
#10314=ORIENTED_EDGE('',*,*,#7445,.T.);
#10315=ORIENTED_EDGE('',*,*,#7488,.F.);
#10316=ORIENTED_EDGE('',*,*,#7483,.F.);
#10317=ORIENTED_EDGE('',*,*,#7493,.T.);
#10318=ORIENTED_EDGE('',*,*,#7494,.F.);
#10319=ORIENTED_EDGE('',*,*,#7495,.T.);
#10320=ORIENTED_EDGE('',*,*,#7496,.F.);
#10321=ORIENTED_EDGE('',*,*,#7497,.T.);
#10322=ORIENTED_EDGE('',*,*,#7498,.T.);
#10323=ORIENTED_EDGE('',*,*,#7499,.T.);
#10324=ORIENTED_EDGE('',*,*,#7493,.F.);
#10325=ORIENTED_EDGE('',*,*,#7447,.T.);
#10326=ORIENTED_EDGE('',*,*,#7500,.T.);
#10327=ORIENTED_EDGE('',*,*,#7501,.T.);
#10328=ORIENTED_EDGE('',*,*,#7449,.T.);
#10329=ORIENTED_EDGE('',*,*,#7497,.F.);
#10330=ORIENTED_EDGE('',*,*,#7502,.T.);
#10331=ORIENTED_EDGE('',*,*,#7503,.T.);
#10332=ORIENTED_EDGE('',*,*,#7504,.T.);
#10333=ORIENTED_EDGE('',*,*,#7505,.T.);
#10334=ORIENTED_EDGE('',*,*,#7506,.T.);
#10335=ORIENTED_EDGE('',*,*,#7507,.T.);
#10336=ORIENTED_EDGE('',*,*,#7508,.T.);
#10337=ORIENTED_EDGE('',*,*,#7509,.T.);
#10338=ORIENTED_EDGE('',*,*,#7510,.T.);
#10339=ORIENTED_EDGE('',*,*,#7511,.T.);
#10340=ORIENTED_EDGE('',*,*,#7512,.T.);
#10341=ORIENTED_EDGE('',*,*,#7513,.T.);
#10342=ORIENTED_EDGE('',*,*,#7485,.T.);
#10343=ORIENTED_EDGE('',*,*,#7490,.F.);
#10344=ORIENTED_EDGE('',*,*,#7514,.T.);
#10345=ORIENTED_EDGE('',*,*,#7515,.F.);
#10346=ORIENTED_EDGE('',*,*,#7489,.F.);
#10347=ORIENTED_EDGE('',*,*,#7516,.T.);
#10348=ORIENTED_EDGE('',*,*,#7506,.F.);
#10349=ORIENTED_EDGE('',*,*,#7517,.T.);
#10350=ORIENTED_EDGE('',*,*,#7518,.T.);
#10351=ORIENTED_EDGE('',*,*,#7505,.F.);
#10352=ORIENTED_EDGE('',*,*,#7519,.F.);
#10353=ORIENTED_EDGE('',*,*,#7520,.F.);
#10354=ORIENTED_EDGE('',*,*,#7521,.T.);
#10355=ORIENTED_EDGE('',*,*,#7522,.F.);
#10356=ORIENTED_EDGE('',*,*,#7523,.T.);
#10357=ORIENTED_EDGE('',*,*,#7504,.F.);
#10358=ORIENTED_EDGE('',*,*,#7508,.F.);
#10359=ORIENTED_EDGE('',*,*,#7524,.T.);
#10360=ORIENTED_EDGE('',*,*,#7492,.F.);
#10361=ORIENTED_EDGE('',*,*,#7525,.T.);
#10362=ORIENTED_EDGE('',*,*,#7487,.T.);
#10363=ORIENTED_EDGE('',*,*,#7526,.F.);
#10364=ORIENTED_EDGE('',*,*,#7527,.T.);
#10365=ORIENTED_EDGE('',*,*,#7491,.F.);
#10366=ORIENTED_EDGE('',*,*,#7528,.T.);
#10367=ORIENTED_EDGE('',*,*,#7509,.F.);
#10368=ORIENTED_EDGE('',*,*,#7529,.T.);
#10369=ORIENTED_EDGE('',*,*,#7530,.F.);
#10370=ORIENTED_EDGE('',*,*,#7494,.T.);
#10371=ORIENTED_EDGE('',*,*,#7499,.F.);
#10372=ORIENTED_EDGE('',*,*,#7531,.T.);
#10373=ORIENTED_EDGE('',*,*,#7532,.F.);
#10374=ORIENTED_EDGE('',*,*,#7422,.T.);
#10375=ORIENTED_EDGE('',*,*,#7438,.F.);
#10376=ORIENTED_EDGE('',*,*,#7533,.T.);
#10377=ORIENTED_EDGE('',*,*,#7439,.F.);
#10378=ORIENTED_EDGE('',*,*,#7498,.F.);
#10379=ORIENTED_EDGE('',*,*,#7534,.T.);
#10380=ORIENTED_EDGE('',*,*,#7510,.F.);
#10381=ORIENTED_EDGE('',*,*,#7535,.T.);
#10382=ORIENTED_EDGE('',*,*,#7536,.T.);
#10383=ORIENTED_EDGE('',*,*,#7502,.F.);
#10384=ORIENTED_EDGE('',*,*,#7537,.T.);
#10385=ORIENTED_EDGE('',*,*,#7436,.F.);
#10386=ORIENTED_EDGE('',*,*,#7512,.F.);
#10387=ORIENTED_EDGE('',*,*,#7538,.T.);
#10388=ORIENTED_EDGE('',*,*,#7501,.F.);
#10389=ORIENTED_EDGE('',*,*,#7539,.T.);
#10390=ORIENTED_EDGE('',*,*,#7496,.T.);
#10391=ORIENTED_EDGE('',*,*,#7540,.F.);
#10392=ORIENTED_EDGE('',*,*,#7541,.T.);
#10393=ORIENTED_EDGE('',*,*,#7500,.F.);
#10394=ORIENTED_EDGE('',*,*,#7542,.F.);
#10395=ORIENTED_EDGE('',*,*,#7513,.F.);
#10396=ORIENTED_EDGE('',*,*,#7543,.T.);
#10397=ORIENTED_EDGE('',*,*,#7544,.F.);
#10398=ORIENTED_EDGE('',*,*,#7539,.F.);
#10399=ORIENTED_EDGE('',*,*,#7541,.F.);
#10400=ORIENTED_EDGE('',*,*,#7543,.F.);
#10401=ORIENTED_EDGE('',*,*,#7511,.F.);
#10402=ORIENTED_EDGE('',*,*,#7534,.F.);
#10403=ORIENTED_EDGE('',*,*,#7446,.F.);
#10404=ORIENTED_EDGE('',*,*,#7538,.F.);
#10405=ORIENTED_EDGE('',*,*,#7545,.F.);
#10406=ORIENTED_EDGE('',*,*,#7437,.F.);
#10407=ORIENTED_EDGE('',*,*,#7546,.F.);
#10408=ORIENTED_EDGE('',*,*,#7547,.F.);
#10409=ORIENTED_EDGE('',*,*,#7548,.F.);
#10410=ORIENTED_EDGE('',*,*,#7549,.F.);
#10411=ORIENTED_EDGE('',*,*,#7546,.T.);
#10412=ORIENTED_EDGE('',*,*,#7537,.F.);
#10413=ORIENTED_EDGE('',*,*,#7542,.T.);
#10414=ORIENTED_EDGE('',*,*,#7550,.F.);
#10415=ORIENTED_EDGE('',*,*,#7551,.F.);
#10416=ORIENTED_EDGE('',*,*,#7440,.F.);
#10417=ORIENTED_EDGE('',*,*,#7552,.F.);
#10418=ORIENTED_EDGE('',*,*,#7553,.F.);
#10419=ORIENTED_EDGE('',*,*,#7533,.F.);
#10420=ORIENTED_EDGE('',*,*,#7545,.T.);
#10421=ORIENTED_EDGE('',*,*,#7554,.F.);
#10422=ORIENTED_EDGE('',*,*,#7552,.T.);
#10423=ORIENTED_EDGE('',*,*,#7528,.F.);
#10424=ORIENTED_EDGE('',*,*,#7531,.F.);
#10425=ORIENTED_EDGE('',*,*,#7535,.F.);
#10426=ORIENTED_EDGE('',*,*,#7555,.F.);
#10427=ORIENTED_EDGE('',*,*,#7556,.F.);
#10428=ORIENTED_EDGE('',*,*,#7557,.F.);
#10429=ORIENTED_EDGE('',*,*,#7558,.F.);
#10430=ORIENTED_EDGE('',*,*,#7559,.F.);
#10431=ORIENTED_EDGE('',*,*,#7551,.T.);
#10432=ORIENTED_EDGE('',*,*,#7560,.F.);
#10433=ORIENTED_EDGE('',*,*,#7557,.T.);
#10434=ORIENTED_EDGE('',*,*,#7525,.F.);
#10435=ORIENTED_EDGE('',*,*,#7527,.F.);
#10436=ORIENTED_EDGE('',*,*,#7529,.F.);
#10437=ORIENTED_EDGE('',*,*,#7561,.F.);
#10438=ORIENTED_EDGE('',*,*,#7562,.F.);
#10439=ORIENTED_EDGE('',*,*,#7519,.T.);
#10440=ORIENTED_EDGE('',*,*,#7523,.F.);
#10441=ORIENTED_EDGE('',*,*,#7555,.T.);
#10442=ORIENTED_EDGE('',*,*,#7563,.F.);
#10443=ORIENTED_EDGE('',*,*,#7507,.F.);
#10444=ORIENTED_EDGE('',*,*,#7516,.F.);
#10445=ORIENTED_EDGE('',*,*,#7442,.F.);
#10446=ORIENTED_EDGE('',*,*,#7524,.F.);
#10447=ORIENTED_EDGE('',*,*,#7518,.F.);
#10448=ORIENTED_EDGE('',*,*,#7514,.F.);
#10449=ORIENTED_EDGE('',*,*,#7517,.F.);
#10450=ORIENTED_EDGE('',*,*,#7564,.T.);
#10451=ORIENTED_EDGE('',*,*,#7565,.T.);
#10452=ORIENTED_EDGE('',*,*,#7566,.T.);
#10453=ORIENTED_EDGE('',*,*,#7567,.T.);
#10454=ORIENTED_EDGE('',*,*,#7568,.T.);
#10455=ORIENTED_EDGE('',*,*,#7569,.T.);
#10456=ORIENTED_EDGE('',*,*,#7570,.T.);
#10457=ORIENTED_EDGE('',*,*,#7571,.T.);
#10458=ORIENTED_EDGE('',*,*,#7572,.T.);
#10459=ORIENTED_EDGE('',*,*,#7573,.T.);
#10460=ORIENTED_EDGE('',*,*,#7574,.T.);
#10461=ORIENTED_EDGE('',*,*,#7575,.T.);
#10462=ORIENTED_EDGE('',*,*,#7576,.T.);
#10463=ORIENTED_EDGE('',*,*,#7577,.T.);
#10464=ORIENTED_EDGE('',*,*,#7578,.T.);
#10465=ORIENTED_EDGE('',*,*,#7579,.T.);
#10466=ORIENTED_EDGE('',*,*,#7580,.T.);
#10467=ORIENTED_EDGE('',*,*,#7581,.T.);
#10468=ORIENTED_EDGE('',*,*,#7582,.T.);
#10469=ORIENTED_EDGE('',*,*,#7583,.T.);
#10470=ORIENTED_EDGE('',*,*,#7579,.F.);
#10471=ORIENTED_EDGE('',*,*,#7584,.T.);
#10472=ORIENTED_EDGE('',*,*,#7473,.F.);
#10473=ORIENTED_EDGE('',*,*,#7585,.F.);
#10474=ORIENTED_EDGE('',*,*,#7586,.F.);
#10475=ORIENTED_EDGE('',*,*,#7482,.F.);
#10476=ORIENTED_EDGE('',*,*,#7584,.F.);
#10477=ORIENTED_EDGE('',*,*,#7578,.F.);
#10478=ORIENTED_EDGE('',*,*,#7587,.T.);
#10479=ORIENTED_EDGE('',*,*,#7571,.F.);
#10480=ORIENTED_EDGE('',*,*,#7588,.T.);
#10481=ORIENTED_EDGE('',*,*,#7463,.F.);
#10482=ORIENTED_EDGE('',*,*,#7589,.F.);
#10483=ORIENTED_EDGE('',*,*,#7590,.F.);
#10484=ORIENTED_EDGE('',*,*,#7480,.F.);
#10485=ORIENTED_EDGE('',*,*,#7588,.F.);
#10486=ORIENTED_EDGE('',*,*,#7570,.F.);
#10487=ORIENTED_EDGE('',*,*,#7591,.T.);
#10488=ORIENTED_EDGE('',*,*,#7592,.F.);
#10489=ORIENTED_EDGE('',*,*,#7566,.F.);
#10490=ORIENTED_EDGE('',*,*,#7593,.F.);
#10491=ORIENTED_EDGE('',*,*,#7594,.F.);
#10492=ORIENTED_EDGE('',*,*,#7595,.F.);
#10493=ORIENTED_EDGE('',*,*,#7596,.T.);
#10494=ORIENTED_EDGE('',*,*,#7597,.F.);
#10495=ORIENTED_EDGE('',*,*,#7598,.T.);
#10496=ORIENTED_EDGE('',*,*,#7565,.F.);
#10497=ORIENTED_EDGE('',*,*,#7599,.T.);
#10498=ORIENTED_EDGE('',*,*,#7600,.F.);
#10499=ORIENTED_EDGE('',*,*,#7593,.T.);
#10500=ORIENTED_EDGE('',*,*,#7598,.F.);
#10501=ORIENTED_EDGE('',*,*,#7451,.T.);
#10502=ORIENTED_EDGE('',*,*,#7458,.F.);
#10503=ORIENTED_EDGE('',*,*,#7601,.F.);
#10504=ORIENTED_EDGE('',*,*,#7602,.F.);
#10505=ORIENTED_EDGE('',*,*,#7603,.F.);
#10506=ORIENTED_EDGE('',*,*,#7455,.F.);
#10507=ORIENTED_EDGE('',*,*,#7591,.F.);
#10508=ORIENTED_EDGE('',*,*,#7569,.F.);
#10509=ORIENTED_EDGE('',*,*,#7604,.F.);
#10510=ORIENTED_EDGE('',*,*,#7605,.F.);
#10511=ORIENTED_EDGE('',*,*,#7606,.T.);
#10512=ORIENTED_EDGE('',*,*,#7595,.T.);
#10513=ORIENTED_EDGE('',*,*,#7607,.F.);
#10514=ORIENTED_EDGE('',*,*,#7608,.F.);
#10515=ORIENTED_EDGE('',*,*,#7453,.T.);
#10516=ORIENTED_EDGE('',*,*,#7609,.F.);
#10517=ORIENTED_EDGE('',*,*,#7610,.F.);
#10518=ORIENTED_EDGE('',*,*,#7611,.F.);
#10519=ORIENTED_EDGE('',*,*,#7460,.F.);
#10520=ORIENTED_EDGE('',*,*,#7612,.F.);
#10521=ORIENTED_EDGE('',*,*,#7574,.F.);
#10522=ORIENTED_EDGE('',*,*,#7613,.F.);
#10523=ORIENTED_EDGE('',*,*,#7614,.F.);
#10524=ORIENTED_EDGE('',*,*,#7615,.F.);
#10525=ORIENTED_EDGE('',*,*,#7616,.F.);
#10526=ORIENTED_EDGE('',*,*,#7617,.T.);
#10527=ORIENTED_EDGE('',*,*,#7610,.T.);
#10528=ORIENTED_EDGE('',*,*,#7618,.F.);
#10529=ORIENTED_EDGE('',*,*,#7619,.F.);
#10530=ORIENTED_EDGE('',*,*,#7469,.T.);
#10531=ORIENTED_EDGE('',*,*,#7478,.F.);
#10532=ORIENTED_EDGE('',*,*,#7620,.F.);
#10533=ORIENTED_EDGE('',*,*,#7621,.F.);
#10534=ORIENTED_EDGE('',*,*,#7622,.F.);
#10535=ORIENTED_EDGE('',*,*,#7475,.F.);
#10536=ORIENTED_EDGE('',*,*,#7587,.F.);
#10537=ORIENTED_EDGE('',*,*,#7577,.F.);
#10538=ORIENTED_EDGE('',*,*,#7623,.F.);
#10539=ORIENTED_EDGE('',*,*,#7624,.F.);
#10540=ORIENTED_EDGE('',*,*,#7625,.T.);
#10541=ORIENTED_EDGE('',*,*,#7616,.T.);
#10542=ORIENTED_EDGE('',*,*,#7626,.F.);
#10543=ORIENTED_EDGE('',*,*,#7627,.F.);
#10544=ORIENTED_EDGE('',*,*,#7466,.T.);
#10545=ORIENTED_EDGE('',*,*,#7628,.F.);
#10546=ORIENTED_EDGE('',*,*,#7629,.F.);
#10547=ORIENTED_EDGE('',*,*,#7630,.F.);
#10548=ORIENTED_EDGE('',*,*,#7470,.F.);
#10549=ORIENTED_EDGE('',*,*,#7631,.F.);
#10550=ORIENTED_EDGE('',*,*,#7582,.F.);
#10551=ORIENTED_EDGE('',*,*,#7632,.F.);
#10552=ORIENTED_EDGE('',*,*,#7633,.F.);
#10553=ORIENTED_EDGE('',*,*,#7634,.F.);
#10554=ORIENTED_EDGE('',*,*,#7635,.T.);
#10555=ORIENTED_EDGE('',*,*,#7629,.T.);
#10556=ORIENTED_EDGE('',*,*,#7636,.F.);
#10557=ORIENTED_EDGE('',*,*,#7637,.F.);
#10558=ORIENTED_EDGE('',*,*,#7638,.T.);
#10559=ORIENTED_EDGE('',*,*,#7583,.F.);
#10560=ORIENTED_EDGE('',*,*,#7639,.T.);
#10561=ORIENTED_EDGE('',*,*,#7640,.F.);
#10562=ORIENTED_EDGE('',*,*,#7631,.T.);
#10563=ORIENTED_EDGE('',*,*,#7641,.F.);
#10564=ORIENTED_EDGE('',*,*,#7642,.T.);
#10565=ORIENTED_EDGE('',*,*,#7639,.F.);
#10566=ORIENTED_EDGE('',*,*,#7643,.T.);
#10567=ORIENTED_EDGE('',*,*,#7644,.T.);
#10568=ORIENTED_EDGE('',*,*,#7645,.T.);
#10569=ORIENTED_EDGE('',*,*,#7646,.T.);
#10570=ORIENTED_EDGE('',*,*,#7647,.T.);
#10571=ORIENTED_EDGE('',*,*,#7648,.T.);
#10572=ORIENTED_EDGE('',*,*,#7597,.T.);
#10573=ORIENTED_EDGE('',*,*,#7649,.T.);
#10574=ORIENTED_EDGE('',*,*,#7650,.F.);
#10575=ORIENTED_EDGE('',*,*,#7599,.F.);
#10576=ORIENTED_EDGE('',*,*,#7648,.F.);
#10577=ORIENTED_EDGE('',*,*,#7651,.T.);
#10578=ORIENTED_EDGE('',*,*,#6549,.T.);
#10579=ORIENTED_EDGE('',*,*,#7652,.T.);
#10580=ORIENTED_EDGE('',*,*,#7644,.F.);
#10581=ORIENTED_EDGE('',*,*,#7653,.T.);
#10582=ORIENTED_EDGE('',*,*,#7434,.F.);
#10583=ORIENTED_EDGE('',*,*,#7654,.T.);
#10584=ORIENTED_EDGE('',*,*,#7645,.F.);
#10585=ORIENTED_EDGE('',*,*,#7655,.T.);
#10586=ORIENTED_EDGE('',*,*,#7654,.F.);
#10587=ORIENTED_EDGE('',*,*,#7431,.F.);
#10588=ORIENTED_EDGE('',*,*,#7656,.T.);
#10589=ORIENTED_EDGE('',*,*,#7646,.F.);
#10590=ORIENTED_EDGE('',*,*,#7656,.F.);
#10591=ORIENTED_EDGE('',*,*,#6542,.T.);
#10592=ORIENTED_EDGE('',*,*,#7657,.T.);
#10593=ORIENTED_EDGE('',*,*,#7647,.F.);
#10594=ORIENTED_EDGE('',*,*,#7658,.F.);
#10595=ORIENTED_EDGE('',*,*,#7649,.F.);
#10596=ORIENTED_EDGE('',*,*,#7657,.F.);
#10597=ORIENTED_EDGE('',*,*,#6541,.F.);
#10598=ORIENTED_EDGE('',*,*,#7652,.F.);
#10599=ORIENTED_EDGE('',*,*,#7659,.F.);
#10600=ORIENTED_EDGE('',*,*,#7655,.F.);
#10601=ORIENTED_EDGE('',*,*,#7659,.T.);
#10602=ORIENTED_EDGE('',*,*,#7433,.F.);
#10603=ORIENTED_EDGE('',*,*,#7653,.F.);
#10604=ORIENTED_EDGE('',*,*,#7660,.T.);
#10605=ORIENTED_EDGE('',*,*,#7661,.F.);
#10606=ORIENTED_EDGE('',*,*,#7642,.F.);
#10607=ORIENTED_EDGE('',*,*,#7662,.F.);
#10608=ORIENTED_EDGE('',*,*,#7663,.T.);
#10609=ORIENTED_EDGE('',*,*,#7640,.T.);
#10610=ORIENTED_EDGE('',*,*,#7661,.T.);
#10611=ORIENTED_EDGE('',*,*,#7664,.T.);
#10612=ORIENTED_EDGE('',*,*,#7665,.T.);
#10613=ORIENTED_EDGE('',*,*,#7666,.T.);
#10614=ORIENTED_EDGE('',*,*,#7667,.T.);
#10615=ORIENTED_EDGE('',*,*,#7668,.F.);
#10616=ORIENTED_EDGE('',*,*,#6539,.T.);
#10617=ORIENTED_EDGE('',*,*,#7669,.T.);
#10618=ORIENTED_EDGE('',*,*,#7660,.F.);
#10619=ORIENTED_EDGE('',*,*,#7669,.F.);
#10620=ORIENTED_EDGE('',*,*,#6538,.F.);
#10621=ORIENTED_EDGE('',*,*,#7670,.T.);
#10622=ORIENTED_EDGE('',*,*,#7664,.F.);
#10623=ORIENTED_EDGE('',*,*,#7670,.F.);
#10624=ORIENTED_EDGE('',*,*,#7671,.F.);
#10625=ORIENTED_EDGE('',*,*,#7672,.T.);
#10626=ORIENTED_EDGE('',*,*,#7665,.F.);
#10627=ORIENTED_EDGE('',*,*,#7673,.T.);
#10628=ORIENTED_EDGE('',*,*,#7666,.F.);
#10629=ORIENTED_EDGE('',*,*,#7672,.F.);
#10630=ORIENTED_EDGE('',*,*,#7428,.F.);
#10631=ORIENTED_EDGE('',*,*,#7674,.T.);
#10632=ORIENTED_EDGE('',*,*,#7673,.F.);
#10633=ORIENTED_EDGE('',*,*,#7675,.F.);
#10634=ORIENTED_EDGE('',*,*,#7676,.F.);
#10635=ORIENTED_EDGE('',*,*,#7675,.T.);
#10636=ORIENTED_EDGE('',*,*,#7674,.F.);
#10637=ORIENTED_EDGE('',*,*,#7425,.F.);
#10638=ORIENTED_EDGE('',*,*,#7677,.T.);
#10639=ORIENTED_EDGE('',*,*,#6551,.T.);
#10640=ORIENTED_EDGE('',*,*,#7678,.T.);
#10641=ORIENTED_EDGE('',*,*,#7679,.T.);
#10642=ORIENTED_EDGE('',*,*,#7680,.T.);
#10643=ORIENTED_EDGE('',*,*,#7681,.T.);
#10644=ORIENTED_EDGE('',*,*,#7682,.T.);
#10645=ORIENTED_EDGE('',*,*,#7683,.T.);
#10646=ORIENTED_EDGE('',*,*,#7495,.F.);
#10647=ORIENTED_EDGE('',*,*,#7532,.T.);
#10648=ORIENTED_EDGE('',*,*,#7530,.T.);
#10649=ORIENTED_EDGE('',*,*,#7526,.T.);
#10650=ORIENTED_EDGE('',*,*,#7486,.F.);
#10651=ORIENTED_EDGE('',*,*,#7515,.T.);
#10652=ORIENTED_EDGE('',*,*,#7520,.T.);
#10653=ORIENTED_EDGE('',*,*,#7562,.T.);
#10654=ORIENTED_EDGE('',*,*,#7561,.T.);
#10655=ORIENTED_EDGE('',*,*,#7563,.T.);
#10656=ORIENTED_EDGE('',*,*,#7558,.T.);
#10657=ORIENTED_EDGE('',*,*,#7560,.T.);
#10658=ORIENTED_EDGE('',*,*,#7553,.T.);
#10659=ORIENTED_EDGE('',*,*,#7554,.T.);
#10660=ORIENTED_EDGE('',*,*,#7547,.T.);
#10661=ORIENTED_EDGE('',*,*,#7549,.T.);
#10662=ORIENTED_EDGE('',*,*,#7548,.T.);
#10663=ORIENTED_EDGE('',*,*,#7550,.T.);
#10664=ORIENTED_EDGE('',*,*,#7544,.T.);
#10665=ORIENTED_EDGE('',*,*,#7540,.T.);
#10666=ORIENTED_EDGE('',*,*,#7684,.T.);
#10667=ORIENTED_EDGE('',*,*,#7667,.F.);
#10668=ORIENTED_EDGE('',*,*,#7676,.T.);
#10669=ORIENTED_EDGE('',*,*,#6553,.T.);
#10670=ORIENTED_EDGE('',*,*,#6552,.F.);
#10671=ORIENTED_EDGE('',*,*,#7677,.F.);
#10672=ORIENTED_EDGE('',*,*,#7685,.T.);
#10673=ORIENTED_EDGE('',*,*,#7684,.F.);
#10674=ORIENTED_EDGE('',*,*,#7685,.F.);
#10675=ORIENTED_EDGE('',*,*,#7683,.F.);
#10676=ORIENTED_EDGE('',*,*,#7686,.T.);
#10677=ORIENTED_EDGE('',*,*,#7663,.F.);
#10678=ORIENTED_EDGE('',*,*,#7686,.F.);
#10679=ORIENTED_EDGE('',*,*,#7682,.F.);
#10680=ORIENTED_EDGE('',*,*,#7687,.T.);
#10681=ORIENTED_EDGE('',*,*,#7638,.F.);
#10682=ORIENTED_EDGE('',*,*,#7687,.F.);
#10683=ORIENTED_EDGE('',*,*,#7681,.F.);
#10684=ORIENTED_EDGE('',*,*,#7688,.T.);
#10685=ORIENTED_EDGE('',*,*,#7564,.F.);
#10686=ORIENTED_EDGE('',*,*,#7689,.T.);
#10687=ORIENTED_EDGE('',*,*,#7596,.F.);
#10688=ORIENTED_EDGE('',*,*,#7688,.F.);
#10689=ORIENTED_EDGE('',*,*,#7680,.F.);
#10690=ORIENTED_EDGE('',*,*,#6550,.F.);
#10691=ORIENTED_EDGE('',*,*,#7651,.F.);
#10692=ORIENTED_EDGE('',*,*,#7690,.T.);
#10693=ORIENTED_EDGE('',*,*,#7678,.F.);
#10694=ORIENTED_EDGE('',*,*,#7689,.F.);
#10695=ORIENTED_EDGE('',*,*,#7679,.F.);
#10696=ORIENTED_EDGE('',*,*,#7690,.F.);
#10697=ORIENTED_EDGE('',*,*,#7643,.F.);
#10698=ORIENTED_EDGE('',*,*,#6583,.T.);
#10699=ORIENTED_EDGE('',*,*,#7429,.F.);
#10700=ORIENTED_EDGE('',*,*,#7671,.T.);
#10701=ORIENTED_EDGE('',*,*,#6537,.T.);
#10702=ORIENTED_EDGE('',*,*,#7417,.T.);
#10703=ORIENTED_EDGE('',*,*,#7691,.F.);
#10704=ORIENTED_EDGE('',*,*,#7521,.F.);
#10705=ORIENTED_EDGE('',*,*,#7503,.F.);
#10706=ORIENTED_EDGE('',*,*,#7536,.F.);
#10707=ORIENTED_EDGE('',*,*,#7435,.F.);
#10708=ORIENTED_EDGE('',*,*,#7420,.T.);
#10709=ORIENTED_EDGE('',*,*,#7692,.T.);
#10710=ORIENTED_EDGE('',*,*,#7556,.T.);
#10711=ORIENTED_EDGE('',*,*,#7522,.T.);
#10712=ORIENTED_EDGE('',*,*,#7691,.T.);
#10713=ORIENTED_EDGE('',*,*,#7416,.T.);
#10714=ORIENTED_EDGE('',*,*,#7424,.T.);
#10715=ORIENTED_EDGE('',*,*,#7441,.F.);
#10716=ORIENTED_EDGE('',*,*,#7559,.T.);
#10717=ORIENTED_EDGE('',*,*,#7692,.F.);
#10718=ORIENTED_EDGE('',*,*,#6540,.T.);
#10719=ORIENTED_EDGE('',*,*,#7668,.T.);
#10720=ORIENTED_EDGE('',*,*,#7662,.T.);
#10721=ORIENTED_EDGE('',*,*,#7641,.T.);
#10722=ORIENTED_EDGE('',*,*,#7634,.T.);
#10723=ORIENTED_EDGE('',*,*,#7693,.T.);
#10724=ORIENTED_EDGE('',*,*,#7636,.T.);
#10725=ORIENTED_EDGE('',*,*,#7628,.T.);
#10726=ORIENTED_EDGE('',*,*,#7465,.F.);
#10727=ORIENTED_EDGE('',*,*,#7622,.T.);
#10728=ORIENTED_EDGE('',*,*,#7694,.T.);
#10729=ORIENTED_EDGE('',*,*,#7626,.T.);
#10730=ORIENTED_EDGE('',*,*,#7615,.T.);
#10731=ORIENTED_EDGE('',*,*,#7695,.T.);
#10732=ORIENTED_EDGE('',*,*,#7618,.T.);
#10733=ORIENTED_EDGE('',*,*,#7609,.T.);
#10734=ORIENTED_EDGE('',*,*,#7452,.F.);
#10735=ORIENTED_EDGE('',*,*,#7603,.T.);
#10736=ORIENTED_EDGE('',*,*,#7696,.T.);
#10737=ORIENTED_EDGE('',*,*,#7607,.T.);
#10738=ORIENTED_EDGE('',*,*,#7594,.T.);
#10739=ORIENTED_EDGE('',*,*,#7600,.T.);
#10740=ORIENTED_EDGE('',*,*,#7650,.T.);
#10741=ORIENTED_EDGE('',*,*,#7658,.T.);
#10742=ORIENTED_EDGE('',*,*,#6603,.F.);
#10743=ORIENTED_EDGE('',*,*,#6593,.F.);
#10744=ORIENTED_EDGE('',*,*,#7697,.F.);
#10745=ORIENTED_EDGE('',*,*,#6604,.F.);
#10746=ORIENTED_EDGE('',*,*,#7697,.T.);
#10747=ORIENTED_EDGE('',*,*,#6592,.F.);
#10748=ORIENTED_EDGE('',*,*,#7698,.T.);
#10749=ORIENTED_EDGE('',*,*,#6605,.F.);
#10750=ORIENTED_EDGE('',*,*,#7698,.F.);
#10751=ORIENTED_EDGE('',*,*,#6591,.F.);
#10752=ORIENTED_EDGE('',*,*,#6600,.F.);
#10753=ORIENTED_EDGE('',*,*,#6597,.F.);
#10754=ORIENTED_EDGE('',*,*,#7699,.T.);
#10755=ORIENTED_EDGE('',*,*,#6601,.F.);
#10756=ORIENTED_EDGE('',*,*,#7699,.F.);
#10757=ORIENTED_EDGE('',*,*,#6596,.F.);
#10758=ORIENTED_EDGE('',*,*,#7700,.F.);
#10759=ORIENTED_EDGE('',*,*,#6602,.F.);
#10760=ORIENTED_EDGE('',*,*,#7700,.T.);
#10761=ORIENTED_EDGE('',*,*,#6595,.F.);
#10762=ORIENTED_EDGE('',*,*,#7701,.F.);
#10763=ORIENTED_EDGE('',*,*,#6622,.F.);
#10764=ORIENTED_EDGE('',*,*,#7702,.F.);
#10765=ORIENTED_EDGE('',*,*,#7703,.F.);
#10766=ORIENTED_EDGE('',*,*,#7704,.F.);
#10767=ORIENTED_EDGE('',*,*,#7703,.T.);
#10768=ORIENTED_EDGE('',*,*,#7705,.F.);
#10769=ORIENTED_EDGE('',*,*,#7706,.F.);
#10770=ORIENTED_EDGE('',*,*,#7707,.F.);
#10771=ORIENTED_EDGE('',*,*,#7708,.F.);
#10772=ORIENTED_EDGE('',*,*,#7707,.T.);
#10773=ORIENTED_EDGE('',*,*,#7709,.F.);
#10774=ORIENTED_EDGE('',*,*,#7710,.F.);
#10775=ORIENTED_EDGE('',*,*,#7711,.F.);
#10776=ORIENTED_EDGE('',*,*,#6946,.T.);
#10777=ORIENTED_EDGE('',*,*,#7712,.F.);
#10778=ORIENTED_EDGE('',*,*,#7713,.F.);
#10779=ORIENTED_EDGE('',*,*,#7714,.F.);
#10780=ORIENTED_EDGE('',*,*,#7715,.F.);
#10781=ORIENTED_EDGE('',*,*,#7716,.F.);
#10782=ORIENTED_EDGE('',*,*,#7717,.F.);
#10783=ORIENTED_EDGE('',*,*,#7718,.F.);
#10784=ORIENTED_EDGE('',*,*,#7719,.F.);
#10785=ORIENTED_EDGE('',*,*,#7716,.T.);
#10786=ORIENTED_EDGE('',*,*,#7720,.F.);
#10787=ORIENTED_EDGE('',*,*,#7721,.F.);
#10788=ORIENTED_EDGE('',*,*,#7722,.T.);
#10789=ORIENTED_EDGE('',*,*,#7723,.T.);
#10790=ORIENTED_EDGE('',*,*,#7724,.T.);
#10791=ORIENTED_EDGE('',*,*,#6950,.T.);
#10792=ORIENTED_EDGE('',*,*,#7725,.F.);
#10793=ORIENTED_EDGE('',*,*,#7726,.F.);
#10794=ORIENTED_EDGE('',*,*,#7727,.F.);
#10795=ORIENTED_EDGE('',*,*,#7728,.F.);
#10796=ORIENTED_EDGE('',*,*,#7729,.F.);
#10797=ORIENTED_EDGE('',*,*,#7730,.F.);
#10798=ORIENTED_EDGE('',*,*,#7731,.F.);
#10799=ORIENTED_EDGE('',*,*,#7732,.F.);
#10800=ORIENTED_EDGE('',*,*,#7733,.F.);
#10801=ORIENTED_EDGE('',*,*,#7734,.F.);
#10802=ORIENTED_EDGE('',*,*,#7735,.F.);
#10803=ORIENTED_EDGE('',*,*,#7736,.F.);
#10804=ORIENTED_EDGE('',*,*,#7737,.F.);
#10805=ORIENTED_EDGE('',*,*,#6933,.T.);
#10806=ORIENTED_EDGE('',*,*,#7738,.F.);
#10807=ORIENTED_EDGE('',*,*,#7739,.F.);
#10808=ORIENTED_EDGE('',*,*,#7740,.F.);
#10809=ORIENTED_EDGE('',*,*,#7741,.F.);
#10810=ORIENTED_EDGE('',*,*,#7711,.T.);
#10811=ORIENTED_EDGE('',*,*,#7742,.F.);
#10812=ORIENTED_EDGE('',*,*,#7743,.F.);
#10813=ORIENTED_EDGE('',*,*,#7744,.F.);
#10814=ORIENTED_EDGE('',*,*,#7745,.T.);
#10815=ORIENTED_EDGE('',*,*,#7742,.T.);
#10816=ORIENTED_EDGE('',*,*,#7746,.F.);
#10817=ORIENTED_EDGE('',*,*,#7747,.T.);
#10818=ORIENTED_EDGE('',*,*,#7746,.T.);
#10819=ORIENTED_EDGE('',*,*,#7710,.T.);
#10820=ORIENTED_EDGE('',*,*,#7748,.F.);
#10821=ORIENTED_EDGE('',*,*,#7749,.T.);
#10822=ORIENTED_EDGE('',*,*,#7748,.T.);
#10823=ORIENTED_EDGE('',*,*,#7709,.T.);
#10824=ORIENTED_EDGE('',*,*,#7750,.F.);
#10825=ORIENTED_EDGE('',*,*,#7734,.T.);
#10826=ORIENTED_EDGE('',*,*,#7751,.F.);
#10827=ORIENTED_EDGE('',*,*,#7735,.T.);
#10828=ORIENTED_EDGE('',*,*,#7750,.T.);
#10829=ORIENTED_EDGE('',*,*,#7706,.T.);
#10830=ORIENTED_EDGE('',*,*,#7752,.F.);
#10831=ORIENTED_EDGE('',*,*,#7753,.F.);
#10832=ORIENTED_EDGE('',*,*,#6621,.T.);
#10833=ORIENTED_EDGE('',*,*,#7754,.F.);
#10834=ORIENTED_EDGE('',*,*,#7736,.T.);
#10835=ORIENTED_EDGE('',*,*,#7754,.T.);
#10836=ORIENTED_EDGE('',*,*,#6849,.T.);
#10837=ORIENTED_EDGE('',*,*,#6934,.T.);
#10838=ORIENTED_EDGE('',*,*,#7737,.T.);
#10839=ORIENTED_EDGE('',*,*,#7755,.T.);
#10840=ORIENTED_EDGE('',*,*,#7752,.T.);
#10841=ORIENTED_EDGE('',*,*,#7751,.T.);
#10842=ORIENTED_EDGE('',*,*,#7702,.T.);
#10843=ORIENTED_EDGE('',*,*,#7753,.T.);
#10844=ORIENTED_EDGE('',*,*,#7755,.F.);
#10845=ORIENTED_EDGE('',*,*,#7705,.T.);
#10846=ORIENTED_EDGE('',*,*,#7756,.T.);
#10847=ORIENTED_EDGE('',*,*,#7721,.T.);
#10848=ORIENTED_EDGE('',*,*,#7757,.F.);
#10849=ORIENTED_EDGE('',*,*,#6616,.T.);
#10850=ORIENTED_EDGE('',*,*,#7757,.T.);
#10851=ORIENTED_EDGE('',*,*,#7720,.T.);
#10852=ORIENTED_EDGE('',*,*,#7758,.F.);
#10853=ORIENTED_EDGE('',*,*,#7759,.T.);
#10854=ORIENTED_EDGE('',*,*,#7758,.T.);
#10855=ORIENTED_EDGE('',*,*,#7715,.T.);
#10856=ORIENTED_EDGE('',*,*,#7760,.F.);
#10857=ORIENTED_EDGE('',*,*,#7761,.T.);
#10858=ORIENTED_EDGE('',*,*,#7762,.F.);
#10859=ORIENTED_EDGE('',*,*,#7763,.T.);
#10860=ORIENTED_EDGE('',*,*,#7760,.T.);
#10861=ORIENTED_EDGE('',*,*,#7714,.T.);
#10862=ORIENTED_EDGE('',*,*,#7764,.F.);
#10863=ORIENTED_EDGE('',*,*,#7765,.F.);
#10864=ORIENTED_EDGE('',*,*,#7713,.T.);
#10865=ORIENTED_EDGE('',*,*,#7766,.F.);
#10866=ORIENTED_EDGE('',*,*,#6976,.T.);
#10867=ORIENTED_EDGE('',*,*,#7766,.T.);
#10868=ORIENTED_EDGE('',*,*,#7712,.T.);
#10869=ORIENTED_EDGE('',*,*,#6945,.T.);
#10870=ORIENTED_EDGE('',*,*,#6967,.T.);
#10871=ORIENTED_EDGE('',*,*,#7762,.T.);
#10872=ORIENTED_EDGE('',*,*,#7765,.T.);
#10873=ORIENTED_EDGE('',*,*,#7767,.T.);
#10874=ORIENTED_EDGE('',*,*,#7767,.F.);
#10875=ORIENTED_EDGE('',*,*,#7764,.T.);
#10876=ORIENTED_EDGE('',*,*,#7768,.T.);
#10877=ORIENTED_EDGE('',*,*,#7769,.T.);
#10878=ORIENTED_EDGE('',*,*,#7770,.F.);
#10879=ORIENTED_EDGE('',*,*,#7771,.T.);
#10880=ORIENTED_EDGE('',*,*,#7772,.F.);
#10881=ORIENTED_EDGE('',*,*,#6956,.T.);
#10882=ORIENTED_EDGE('',*,*,#7773,.F.);
#10883=ORIENTED_EDGE('',*,*,#7774,.T.);
#10884=ORIENTED_EDGE('',*,*,#7775,.F.);
#10885=ORIENTED_EDGE('',*,*,#7771,.F.);
#10886=ORIENTED_EDGE('',*,*,#7776,.F.);
#10887=ORIENTED_EDGE('',*,*,#7777,.F.);
#10888=ORIENTED_EDGE('',*,*,#7778,.F.);
#10889=ORIENTED_EDGE('',*,*,#7774,.F.);
#10890=ORIENTED_EDGE('',*,*,#7779,.F.);
#10891=ORIENTED_EDGE('',*,*,#7780,.F.);
#10892=ORIENTED_EDGE('',*,*,#7781,.F.);
#10893=ORIENTED_EDGE('',*,*,#7782,.F.);
#10894=ORIENTED_EDGE('',*,*,#7777,.T.);
#10895=ORIENTED_EDGE('',*,*,#7783,.F.);
#10896=ORIENTED_EDGE('',*,*,#7784,.F.);
#10897=ORIENTED_EDGE('',*,*,#7785,.F.);
#10898=ORIENTED_EDGE('',*,*,#7786,.F.);
#10899=ORIENTED_EDGE('',*,*,#7787,.F.);
#10900=ORIENTED_EDGE('',*,*,#7780,.T.);
#10901=ORIENTED_EDGE('',*,*,#7788,.F.);
#10902=ORIENTED_EDGE('',*,*,#7789,.F.);
#10903=ORIENTED_EDGE('',*,*,#7790,.F.);
#10904=ORIENTED_EDGE('',*,*,#7791,.F.);
#10905=ORIENTED_EDGE('',*,*,#7785,.T.);
#10906=ORIENTED_EDGE('',*,*,#7792,.T.);
#10907=ORIENTED_EDGE('',*,*,#7793,.T.);
#10908=ORIENTED_EDGE('',*,*,#7794,.F.);
#10909=ORIENTED_EDGE('',*,*,#7791,.T.);
#10910=ORIENTED_EDGE('',*,*,#7794,.T.);
#10911=ORIENTED_EDGE('',*,*,#7795,.T.);
#10912=ORIENTED_EDGE('',*,*,#7796,.F.);
#10913=ORIENTED_EDGE('',*,*,#7786,.T.);
#10914=ORIENTED_EDGE('',*,*,#7796,.T.);
#10915=ORIENTED_EDGE('',*,*,#7728,.T.);
#10916=ORIENTED_EDGE('',*,*,#7797,.F.);
#10917=ORIENTED_EDGE('',*,*,#7787,.T.);
#10918=ORIENTED_EDGE('',*,*,#7798,.F.);
#10919=ORIENTED_EDGE('',*,*,#7781,.T.);
#10920=ORIENTED_EDGE('',*,*,#7797,.T.);
#10921=ORIENTED_EDGE('',*,*,#7727,.T.);
#10922=ORIENTED_EDGE('',*,*,#7799,.F.);
#10923=ORIENTED_EDGE('',*,*,#7800,.F.);
#10924=ORIENTED_EDGE('',*,*,#7726,.T.);
#10925=ORIENTED_EDGE('',*,*,#7801,.F.);
#10926=ORIENTED_EDGE('',*,*,#7775,.T.);
#10927=ORIENTED_EDGE('',*,*,#7801,.T.);
#10928=ORIENTED_EDGE('',*,*,#7725,.T.);
#10929=ORIENTED_EDGE('',*,*,#6957,.T.);
#10930=ORIENTED_EDGE('',*,*,#7772,.T.);
#10931=ORIENTED_EDGE('',*,*,#7798,.T.);
#10932=ORIENTED_EDGE('',*,*,#7800,.T.);
#10933=ORIENTED_EDGE('',*,*,#7802,.T.);
#10934=ORIENTED_EDGE('',*,*,#7802,.F.);
#10935=ORIENTED_EDGE('',*,*,#7799,.T.);
#10936=ORIENTED_EDGE('',*,*,#7778,.T.);
#10937=ORIENTED_EDGE('',*,*,#7782,.T.);
#10938=ORIENTED_EDGE('',*,*,#7803,.T.);
#10939=ORIENTED_EDGE('',*,*,#7789,.T.);
#10940=ORIENTED_EDGE('',*,*,#7804,.F.);
#10941=ORIENTED_EDGE('',*,*,#7805,.T.);
#10942=ORIENTED_EDGE('',*,*,#6955,.T.);
#10943=ORIENTED_EDGE('',*,*,#7806,.T.);
#10944=ORIENTED_EDGE('',*,*,#7807,.F.);
#10945=ORIENTED_EDGE('',*,*,#7770,.T.);
#10946=ORIENTED_EDGE('',*,*,#7808,.F.);
#10947=ORIENTED_EDGE('',*,*,#7809,.F.);
#10948=ORIENTED_EDGE('',*,*,#7773,.T.);
#10949=ORIENTED_EDGE('',*,*,#7807,.T.);
#10950=ORIENTED_EDGE('',*,*,#7810,.T.);
#10951=ORIENTED_EDGE('',*,*,#7804,.T.);
#10952=ORIENTED_EDGE('',*,*,#7784,.T.);
#10953=ORIENTED_EDGE('',*,*,#7811,.F.);
#10954=ORIENTED_EDGE('',*,*,#7812,.T.);
#10955=ORIENTED_EDGE('',*,*,#7813,.F.);
#10956=ORIENTED_EDGE('',*,*,#7814,.T.);
#10957=ORIENTED_EDGE('',*,*,#7815,.F.);
#10958=ORIENTED_EDGE('',*,*,#7779,.T.);
#10959=ORIENTED_EDGE('',*,*,#7815,.T.);
#10960=ORIENTED_EDGE('',*,*,#7816,.T.);
#10961=ORIENTED_EDGE('',*,*,#7811,.T.);
#10962=ORIENTED_EDGE('',*,*,#7788,.T.);
#10963=ORIENTED_EDGE('',*,*,#7808,.T.);
#10964=ORIENTED_EDGE('',*,*,#7813,.T.);
#10965=ORIENTED_EDGE('',*,*,#7817,.T.);
#10966=ORIENTED_EDGE('',*,*,#7817,.F.);
#10967=ORIENTED_EDGE('',*,*,#7783,.T.);
#10968=ORIENTED_EDGE('',*,*,#7776,.T.);
#10969=ORIENTED_EDGE('',*,*,#7809,.T.);
#10970=ORIENTED_EDGE('',*,*,#7818,.F.);
#10971=ORIENTED_EDGE('',*,*,#7819,.F.);
#10972=ORIENTED_EDGE('',*,*,#7820,.F.);
#10973=ORIENTED_EDGE('',*,*,#7821,.F.);
#10974=ORIENTED_EDGE('',*,*,#7822,.F.);
#10975=ORIENTED_EDGE('',*,*,#7823,.F.);
#10976=ORIENTED_EDGE('',*,*,#7824,.F.);
#10977=ORIENTED_EDGE('',*,*,#7825,.F.);
#10978=ORIENTED_EDGE('',*,*,#7826,.F.);
#10979=ORIENTED_EDGE('',*,*,#7827,.F.);
#10980=ORIENTED_EDGE('',*,*,#7828,.F.);
#10981=ORIENTED_EDGE('',*,*,#7829,.F.);
#10982=ORIENTED_EDGE('',*,*,#7830,.F.);
#10983=ORIENTED_EDGE('',*,*,#7831,.T.);
#10984=ORIENTED_EDGE('',*,*,#7832,.T.);
#10985=ORIENTED_EDGE('',*,*,#7833,.T.);
#10986=ORIENTED_EDGE('',*,*,#7834,.F.);
#10987=ORIENTED_EDGE('',*,*,#7835,.T.);
#10988=ORIENTED_EDGE('',*,*,#7836,.T.);
#10989=ORIENTED_EDGE('',*,*,#7837,.T.);
#10990=ORIENTED_EDGE('',*,*,#7832,.F.);
#10991=ORIENTED_EDGE('',*,*,#7838,.T.);
#10992=ORIENTED_EDGE('',*,*,#7839,.T.);
#10993=ORIENTED_EDGE('',*,*,#7840,.F.);
#10994=ORIENTED_EDGE('',*,*,#7841,.T.);
#10995=ORIENTED_EDGE('',*,*,#7842,.T.);
#10996=ORIENTED_EDGE('',*,*,#7843,.F.);
#10997=ORIENTED_EDGE('',*,*,#7844,.F.);
#10998=ORIENTED_EDGE('',*,*,#7842,.F.);
#10999=ORIENTED_EDGE('',*,*,#7845,.F.);
#11000=ORIENTED_EDGE('',*,*,#7846,.F.);
#11001=ORIENTED_EDGE('',*,*,#7847,.F.);
#11002=ORIENTED_EDGE('',*,*,#7848,.F.);
#11003=ORIENTED_EDGE('',*,*,#7838,.F.);
#11004=ORIENTED_EDGE('',*,*,#7849,.F.);
#11005=ORIENTED_EDGE('',*,*,#7850,.F.);
#11006=ORIENTED_EDGE('',*,*,#7851,.F.);
#11007=ORIENTED_EDGE('',*,*,#7852,.F.);
#11008=ORIENTED_EDGE('',*,*,#7853,.F.);
#11009=ORIENTED_EDGE('',*,*,#7854,.T.);
#11010=ORIENTED_EDGE('',*,*,#7855,.T.);
#11011=ORIENTED_EDGE('',*,*,#7836,.F.);
#11012=ORIENTED_EDGE('',*,*,#7856,.T.);
#11013=ORIENTED_EDGE('',*,*,#7857,.T.);
#11014=ORIENTED_EDGE('',*,*,#7858,.F.);
#11015=ORIENTED_EDGE('',*,*,#7856,.F.);
#11016=ORIENTED_EDGE('',*,*,#7859,.F.);
#11017=ORIENTED_EDGE('',*,*,#7860,.F.);
#11018=ORIENTED_EDGE('',*,*,#7861,.F.);
#11019=ORIENTED_EDGE('',*,*,#7862,.F.);
#11020=ORIENTED_EDGE('',*,*,#7863,.F.);
#11021=ORIENTED_EDGE('',*,*,#7864,.F.);
#11022=ORIENTED_EDGE('',*,*,#7855,.F.);
#11023=ORIENTED_EDGE('',*,*,#7865,.F.);
#11024=ORIENTED_EDGE('',*,*,#7866,.F.);
#11025=ORIENTED_EDGE('',*,*,#7867,.F.);
#11026=ORIENTED_EDGE('',*,*,#7868,.F.);
#11027=ORIENTED_EDGE('',*,*,#7849,.T.);
#11028=ORIENTED_EDGE('',*,*,#7869,.F.);
#11029=ORIENTED_EDGE('',*,*,#7844,.T.);
#11030=ORIENTED_EDGE('',*,*,#7870,.F.);
#11031=ORIENTED_EDGE('',*,*,#7859,.T.);
#11032=ORIENTED_EDGE('',*,*,#7871,.F.);
#11033=ORIENTED_EDGE('',*,*,#7864,.T.);
#11034=ORIENTED_EDGE('',*,*,#7869,.T.);
#11035=ORIENTED_EDGE('',*,*,#7872,.F.);
#11036=ORIENTED_EDGE('',*,*,#7873,.T.);
#11037=ORIENTED_EDGE('',*,*,#7874,.F.);
#11038=ORIENTED_EDGE('',*,*,#7875,.T.);
#11039=ORIENTED_EDGE('',*,*,#7876,.F.);
#11040=ORIENTED_EDGE('',*,*,#7877,.F.);
#11041=ORIENTED_EDGE('',*,*,#7833,.F.);
#11042=ORIENTED_EDGE('',*,*,#7876,.T.);
#11043=ORIENTED_EDGE('',*,*,#7878,.F.);
#11044=ORIENTED_EDGE('',*,*,#7879,.F.);
#11045=ORIENTED_EDGE('',*,*,#7872,.T.);
#11046=ORIENTED_EDGE('',*,*,#7831,.F.);
#11047=ORIENTED_EDGE('',*,*,#7880,.F.);
#11048=ORIENTED_EDGE('',*,*,#7871,.T.);
#11049=ORIENTED_EDGE('',*,*,#7881,.F.);
#11050=ORIENTED_EDGE('',*,*,#7882,.T.);
#11051=ORIENTED_EDGE('',*,*,#7883,.F.);
#11052=ORIENTED_EDGE('',*,*,#7884,.T.);
#11053=ORIENTED_EDGE('',*,*,#7885,.F.);
#11054=ORIENTED_EDGE('',*,*,#7886,.F.);
#11055=ORIENTED_EDGE('',*,*,#7837,.F.);
#11056=ORIENTED_EDGE('',*,*,#7885,.T.);
#11057=ORIENTED_EDGE('',*,*,#7887,.F.);
#11058=ORIENTED_EDGE('',*,*,#7888,.F.);
#11059=ORIENTED_EDGE('',*,*,#7881,.T.);
#11060=ORIENTED_EDGE('',*,*,#7835,.F.);
#11061=ORIENTED_EDGE('',*,*,#7889,.F.);
#11062=ORIENTED_EDGE('',*,*,#7890,.T.);
#11063=ORIENTED_EDGE('',*,*,#7891,.T.);
#11064=ORIENTED_EDGE('',*,*,#7892,.T.);
#11065=ORIENTED_EDGE('',*,*,#7827,.T.);
#11066=ORIENTED_EDGE('',*,*,#7893,.T.);
#11067=ORIENTED_EDGE('',*,*,#7823,.T.);
#11068=ORIENTED_EDGE('',*,*,#7894,.T.);
#11069=ORIENTED_EDGE('',*,*,#7819,.T.);
#11070=ORIENTED_EDGE('',*,*,#7895,.F.);
#11071=ORIENTED_EDGE('',*,*,#7896,.F.);
#11072=ORIENTED_EDGE('',*,*,#7897,.F.);
#11073=ORIENTED_EDGE('',*,*,#7898,.F.);
#11074=ORIENTED_EDGE('',*,*,#7899,.F.);
#11075=ORIENTED_EDGE('',*,*,#7900,.F.);
#11076=ORIENTED_EDGE('',*,*,#7901,.F.);
#11077=ORIENTED_EDGE('',*,*,#7902,.F.);
#11078=ORIENTED_EDGE('',*,*,#7903,.F.);
#11079=ORIENTED_EDGE('',*,*,#7904,.F.);
#11080=ORIENTED_EDGE('',*,*,#7905,.F.);
#11081=ORIENTED_EDGE('',*,*,#7891,.F.);
#11082=ORIENTED_EDGE('',*,*,#7875,.F.);
#11083=ORIENTED_EDGE('',*,*,#7906,.T.);
#11084=ORIENTED_EDGE('',*,*,#7907,.F.);
#11085=ORIENTED_EDGE('',*,*,#7878,.T.);
#11086=ORIENTED_EDGE('',*,*,#7877,.T.);
#11087=ORIENTED_EDGE('',*,*,#7908,.F.);
#11088=ORIENTED_EDGE('',*,*,#7903,.T.);
#11089=ORIENTED_EDGE('',*,*,#7909,.F.);
#11090=ORIENTED_EDGE('',*,*,#7910,.F.);
#11091=ORIENTED_EDGE('',*,*,#7911,.T.);
#11092=ORIENTED_EDGE('',*,*,#7912,.T.);
#11093=ORIENTED_EDGE('',*,*,#7904,.T.);
#11094=ORIENTED_EDGE('',*,*,#7892,.F.);
#11095=ORIENTED_EDGE('',*,*,#7905,.T.);
#11096=ORIENTED_EDGE('',*,*,#7913,.F.);
#11097=ORIENTED_EDGE('',*,*,#7828,.T.);
#11098=ORIENTED_EDGE('',*,*,#7901,.T.);
#11099=ORIENTED_EDGE('',*,*,#7914,.F.);
#11100=ORIENTED_EDGE('',*,*,#7880,.T.);
#11101=ORIENTED_EDGE('',*,*,#7915,.F.);
#11102=ORIENTED_EDGE('',*,*,#7873,.F.);
#11103=ORIENTED_EDGE('',*,*,#7879,.T.);
#11104=ORIENTED_EDGE('',*,*,#7916,.F.);
#11105=ORIENTED_EDGE('',*,*,#7917,.T.);
#11106=ORIENTED_EDGE('',*,*,#7893,.F.);
#11107=ORIENTED_EDGE('',*,*,#7826,.T.);
#11108=ORIENTED_EDGE('',*,*,#7918,.F.);
#11109=ORIENTED_EDGE('',*,*,#7824,.T.);
#11110=ORIENTED_EDGE('',*,*,#7919,.F.);
#11111=ORIENTED_EDGE('',*,*,#7920,.T.);
#11112=ORIENTED_EDGE('',*,*,#7921,.F.);
#11113=ORIENTED_EDGE('',*,*,#7900,.T.);
#11114=ORIENTED_EDGE('',*,*,#7884,.F.);
#11115=ORIENTED_EDGE('',*,*,#7922,.T.);
#11116=ORIENTED_EDGE('',*,*,#7923,.F.);
#11117=ORIENTED_EDGE('',*,*,#7887,.T.);
#11118=ORIENTED_EDGE('',*,*,#7894,.F.);
#11119=ORIENTED_EDGE('',*,*,#7822,.T.);
#11120=ORIENTED_EDGE('',*,*,#7924,.F.);
#11121=ORIENTED_EDGE('',*,*,#7820,.T.);
#11122=ORIENTED_EDGE('',*,*,#7886,.T.);
#11123=ORIENTED_EDGE('',*,*,#7925,.F.);
#11124=ORIENTED_EDGE('',*,*,#7899,.T.);
#11125=ORIENTED_EDGE('',*,*,#7926,.F.);
#11126=ORIENTED_EDGE('',*,*,#7890,.F.);
#11127=ORIENTED_EDGE('',*,*,#7818,.T.);
#11128=ORIENTED_EDGE('',*,*,#7927,.F.);
#11129=ORIENTED_EDGE('',*,*,#7895,.T.);
#11130=ORIENTED_EDGE('',*,*,#7897,.T.);
#11131=ORIENTED_EDGE('',*,*,#7928,.F.);
#11132=ORIENTED_EDGE('',*,*,#7889,.T.);
#11133=ORIENTED_EDGE('',*,*,#7929,.F.);
#11134=ORIENTED_EDGE('',*,*,#7882,.F.);
#11135=ORIENTED_EDGE('',*,*,#7888,.T.);
#11136=ORIENTED_EDGE('',*,*,#7930,.F.);
#11137=ORIENTED_EDGE('',*,*,#7931,.T.);
#11138=ORIENTED_EDGE('',*,*,#7932,.T.);
#11139=ORIENTED_EDGE('',*,*,#7933,.T.);
#11140=ORIENTED_EDGE('',*,*,#7934,.F.);
#11141=ORIENTED_EDGE('',*,*,#7896,.T.);
#11142=ORIENTED_EDGE('',*,*,#7928,.T.);
#11143=ORIENTED_EDGE('',*,*,#7934,.T.);
#11144=ORIENTED_EDGE('',*,*,#7930,.T.);
#11145=ORIENTED_EDGE('',*,*,#7898,.T.);
#11146=ORIENTED_EDGE('',*,*,#7929,.T.);
#11147=ORIENTED_EDGE('',*,*,#7834,.T.);
#11148=ORIENTED_EDGE('',*,*,#7926,.T.);
#11149=ORIENTED_EDGE('',*,*,#7935,.T.);
#11150=ORIENTED_EDGE('',*,*,#7936,.T.);
#11151=ORIENTED_EDGE('',*,*,#7937,.T.);
#11152=ORIENTED_EDGE('',*,*,#7821,.T.);
#11153=ORIENTED_EDGE('',*,*,#7938,.T.);
#11154=ORIENTED_EDGE('',*,*,#7939,.T.);
#11155=ORIENTED_EDGE('',*,*,#7932,.F.);
#11156=ORIENTED_EDGE('',*,*,#7927,.T.);
#11157=ORIENTED_EDGE('',*,*,#7937,.F.);
#11158=ORIENTED_EDGE('',*,*,#7940,.T.);
#11159=ORIENTED_EDGE('',*,*,#7941,.T.);
#11160=ORIENTED_EDGE('',*,*,#7942,.T.);
#11161=ORIENTED_EDGE('',*,*,#7943,.T.);
#11162=ORIENTED_EDGE('',*,*,#7825,.T.);
#11163=ORIENTED_EDGE('',*,*,#7924,.T.);
#11164=ORIENTED_EDGE('',*,*,#7943,.F.);
#11165=ORIENTED_EDGE('',*,*,#7944,.T.);
#11166=ORIENTED_EDGE('',*,*,#7935,.F.);
#11167=ORIENTED_EDGE('',*,*,#7919,.T.);
#11168=ORIENTED_EDGE('',*,*,#7925,.T.);
#11169=ORIENTED_EDGE('',*,*,#7923,.T.);
#11170=ORIENTED_EDGE('',*,*,#7945,.T.);
#11171=ORIENTED_EDGE('',*,*,#7946,.T.);
#11172=ORIENTED_EDGE('',*,*,#7947,.T.);
#11173=ORIENTED_EDGE('',*,*,#7829,.T.);
#11174=ORIENTED_EDGE('',*,*,#7918,.T.);
#11175=ORIENTED_EDGE('',*,*,#7947,.F.);
#11176=ORIENTED_EDGE('',*,*,#7948,.T.);
#11177=ORIENTED_EDGE('',*,*,#7941,.F.);
#11178=ORIENTED_EDGE('',*,*,#7914,.T.);
#11179=ORIENTED_EDGE('',*,*,#7921,.T.);
#11180=ORIENTED_EDGE('',*,*,#7916,.T.);
#11181=ORIENTED_EDGE('',*,*,#7949,.T.);
#11182=ORIENTED_EDGE('',*,*,#7950,.T.);
#11183=ORIENTED_EDGE('',*,*,#7945,.F.);
#11184=ORIENTED_EDGE('',*,*,#7913,.T.);
#11185=ORIENTED_EDGE('',*,*,#7912,.F.);
#11186=ORIENTED_EDGE('',*,*,#7951,.T.);
#11187=ORIENTED_EDGE('',*,*,#7902,.T.);
#11188=ORIENTED_EDGE('',*,*,#7915,.T.);
#11189=ORIENTED_EDGE('',*,*,#7830,.T.);
#11190=ORIENTED_EDGE('',*,*,#7909,.T.);
#11191=ORIENTED_EDGE('',*,*,#7910,.T.);
#11192=ORIENTED_EDGE('',*,*,#7908,.T.);
#11193=ORIENTED_EDGE('',*,*,#7907,.T.);
#11194=ORIENTED_EDGE('',*,*,#7952,.F.);
#11195=ORIENTED_EDGE('',*,*,#7953,.F.);
#11196=ORIENTED_EDGE('',*,*,#7743,.T.);
#11197=ORIENTED_EDGE('',*,*,#7954,.T.);
#11198=ORIENTED_EDGE('',*,*,#7790,.T.);
#11199=ORIENTED_EDGE('',*,*,#7955,.T.);
#11200=ORIENTED_EDGE('',*,*,#6615,.T.);
#11201=ORIENTED_EDGE('',*,*,#6900,.T.);
#11202=ORIENTED_EDGE('',*,*,#6915,.T.);
#11203=ORIENTED_EDGE('',*,*,#6925,.T.);
#11204=ORIENTED_EDGE('',*,*,#6534,.F.);
#11205=ORIENTED_EDGE('',*,*,#7027,.F.);
#11206=ORIENTED_EDGE('',*,*,#7139,.F.);
#11207=ORIENTED_EDGE('',*,*,#7019,.F.);
#11208=ORIENTED_EDGE('',*,*,#7095,.F.);
#11209=ORIENTED_EDGE('',*,*,#7394,.T.);
#11210=ORIENTED_EDGE('',*,*,#7388,.T.);
#11211=ORIENTED_EDGE('',*,*,#7367,.T.);
#11212=ORIENTED_EDGE('',*,*,#7360,.T.);
#11213=ORIENTED_EDGE('',*,*,#7956,.T.);
#11214=ORIENTED_EDGE('',*,*,#7362,.T.);
#11215=ORIENTED_EDGE('',*,*,#7354,.T.);
#11216=ORIENTED_EDGE('',*,*,#7191,.F.);
#11217=ORIENTED_EDGE('',*,*,#7348,.T.);
#11218=ORIENTED_EDGE('',*,*,#7957,.T.);
#11219=ORIENTED_EDGE('',*,*,#7352,.T.);
#11220=ORIENTED_EDGE('',*,*,#7341,.T.);
#11221=ORIENTED_EDGE('',*,*,#7958,.T.);
#11222=ORIENTED_EDGE('',*,*,#7344,.T.);
#11223=ORIENTED_EDGE('',*,*,#7335,.T.);
#11224=ORIENTED_EDGE('',*,*,#7178,.F.);
#11225=ORIENTED_EDGE('',*,*,#7329,.T.);
#11226=ORIENTED_EDGE('',*,*,#7959,.T.);
#11227=ORIENTED_EDGE('',*,*,#7333,.T.);
#11228=ORIENTED_EDGE('',*,*,#7320,.T.);
#11229=ORIENTED_EDGE('',*,*,#7326,.T.);
#11230=ORIENTED_EDGE('',*,*,#7376,.T.);
#11231=ORIENTED_EDGE('',*,*,#7384,.T.);
#11232=ORIENTED_EDGE('',*,*,#6561,.T.);
#11233=ORIENTED_EDGE('',*,*,#6780,.T.);
#11234=ORIENTED_EDGE('',*,*,#6657,.T.);
#11235=ORIENTED_EDGE('',*,*,#6763,.T.);
#11236=ORIENTED_EDGE('',*,*,#6628,.T.);
#11237=ORIENTED_EDGE('',*,*,#7960,.F.);
#11238=ORIENTED_EDGE('',*,*,#7961,.F.);
#11239=ORIENTED_EDGE('',*,*,#7962,.F.);
#11240=ORIENTED_EDGE('',*,*,#7963,.F.);
#11241=ORIENTED_EDGE('',*,*,#7964,.F.);
#11242=ORIENTED_EDGE('',*,*,#7965,.F.);
#11243=ORIENTED_EDGE('',*,*,#7966,.F.);
#11244=ORIENTED_EDGE('',*,*,#7840,.T.);
#11245=ORIENTED_EDGE('',*,*,#7967,.F.);
#11246=ORIENTED_EDGE('',*,*,#7968,.F.);
#11247=ORIENTED_EDGE('',*,*,#7969,.F.);
#11248=ORIENTED_EDGE('',*,*,#7970,.F.);
#11249=ORIENTED_EDGE('',*,*,#7971,.F.);
#11250=ORIENTED_EDGE('',*,*,#7972,.F.);
#11251=ORIENTED_EDGE('',*,*,#7973,.F.);
#11252=ORIENTED_EDGE('',*,*,#7853,.T.);
#11253=ORIENTED_EDGE('',*,*,#7974,.F.);
#11254=ORIENTED_EDGE('',*,*,#7975,.F.);
#11255=ORIENTED_EDGE('',*,*,#7976,.F.);
#11256=ORIENTED_EDGE('',*,*,#7977,.F.);
#11257=ORIENTED_EDGE('',*,*,#7978,.F.);
#11258=ORIENTED_EDGE('',*,*,#6860,.F.);
#11259=ORIENTED_EDGE('',*,*,#6765,.F.);
#11260=ORIENTED_EDGE('',*,*,#6775,.F.);
#11261=ORIENTED_EDGE('',*,*,#6781,.F.);
#11262=ORIENTED_EDGE('',*,*,#6525,.F.);
#11263=ORIENTED_EDGE('',*,*,#6923,.F.);
#11264=ORIENTED_EDGE('',*,*,#6911,.F.);
#11265=ORIENTED_EDGE('',*,*,#6896,.F.);
#11266=ORIENTED_EDGE('',*,*,#7979,.F.);
#11267=ORIENTED_EDGE('',*,*,#7980,.F.);
#11268=ORIENTED_EDGE('',*,*,#7981,.F.);
#11269=ORIENTED_EDGE('',*,*,#7982,.F.);
#11270=ORIENTED_EDGE('',*,*,#7983,.F.);
#11271=ORIENTED_EDGE('',*,*,#7984,.F.);
#11272=ORIENTED_EDGE('',*,*,#7985,.F.);
#11273=ORIENTED_EDGE('',*,*,#7986,.F.);
#11274=ORIENTED_EDGE('',*,*,#7987,.F.);
#11275=ORIENTED_EDGE('',*,*,#7988,.F.);
#11276=ORIENTED_EDGE('',*,*,#7989,.F.);
#11277=ORIENTED_EDGE('',*,*,#7990,.F.);
#11278=ORIENTED_EDGE('',*,*,#7991,.F.);
#11279=ORIENTED_EDGE('',*,*,#7992,.F.);
#11280=ORIENTED_EDGE('',*,*,#7993,.F.);
#11281=ORIENTED_EDGE('',*,*,#7994,.F.);
#11282=ORIENTED_EDGE('',*,*,#7995,.F.);
#11283=ORIENTED_EDGE('',*,*,#7996,.F.);
#11284=ORIENTED_EDGE('',*,*,#7997,.F.);
#11285=ORIENTED_EDGE('',*,*,#7998,.F.);
#11286=ORIENTED_EDGE('',*,*,#7984,.T.);
#11287=ORIENTED_EDGE('',*,*,#7999,.T.);
#11288=ORIENTED_EDGE('',*,*,#8000,.T.);
#11289=ORIENTED_EDGE('',*,*,#7860,.T.);
#11290=ORIENTED_EDGE('',*,*,#8001,.F.);
#11291=ORIENTED_EDGE('',*,*,#7870,.T.);
#11292=ORIENTED_EDGE('',*,*,#8002,.F.);
#11293=ORIENTED_EDGE('',*,*,#7985,.T.);
#11294=ORIENTED_EDGE('',*,*,#8001,.T.);
#11295=ORIENTED_EDGE('',*,*,#7992,.T.);
#11296=ORIENTED_EDGE('',*,*,#8003,.T.);
#11297=ORIENTED_EDGE('',*,*,#8004,.T.);
#11298=ORIENTED_EDGE('',*,*,#7850,.T.);
#11299=ORIENTED_EDGE('',*,*,#8005,.F.);
#11300=ORIENTED_EDGE('',*,*,#7868,.T.);
#11301=ORIENTED_EDGE('',*,*,#8006,.F.);
#11302=ORIENTED_EDGE('',*,*,#7993,.T.);
#11303=ORIENTED_EDGE('',*,*,#8005,.T.);
#11304=ORIENTED_EDGE('',*,*,#8007,.T.);
#11305=ORIENTED_EDGE('',*,*,#8008,.T.);
#11306=ORIENTED_EDGE('',*,*,#7963,.T.);
#11307=ORIENTED_EDGE('',*,*,#8009,.T.);
#11308=ORIENTED_EDGE('',*,*,#7997,.T.);
#11309=ORIENTED_EDGE('',*,*,#8010,.F.);
#11310=ORIENTED_EDGE('',*,*,#7998,.T.);
#11311=ORIENTED_EDGE('',*,*,#8011,.F.);
#11312=ORIENTED_EDGE('',*,*,#8012,.T.);
#11313=ORIENTED_EDGE('',*,*,#8013,.F.);
#11314=ORIENTED_EDGE('',*,*,#8011,.T.);
#11315=ORIENTED_EDGE('',*,*,#8009,.F.);
#11316=ORIENTED_EDGE('',*,*,#7962,.T.);
#11317=ORIENTED_EDGE('',*,*,#7841,.F.);
#11318=ORIENTED_EDGE('',*,*,#7966,.T.);
#11319=ORIENTED_EDGE('',*,*,#8014,.T.);
#11320=ORIENTED_EDGE('',*,*,#8015,.T.);
#11321=ORIENTED_EDGE('',*,*,#7845,.T.);
#11322=ORIENTED_EDGE('',*,*,#7843,.T.);
#11323=ORIENTED_EDGE('',*,*,#8016,.T.);
#11324=ORIENTED_EDGE('',*,*,#8017,.T.);
#11325=ORIENTED_EDGE('',*,*,#7994,.T.);
#11326=ORIENTED_EDGE('',*,*,#8006,.T.);
#11327=ORIENTED_EDGE('',*,*,#8018,.T.);
#11328=ORIENTED_EDGE('',*,*,#8014,.F.);
#11329=ORIENTED_EDGE('',*,*,#7965,.T.);
#11330=ORIENTED_EDGE('',*,*,#8019,.F.);
#11331=ORIENTED_EDGE('',*,*,#7839,.F.);
#11332=ORIENTED_EDGE('',*,*,#7848,.T.);
#11333=ORIENTED_EDGE('',*,*,#8020,.T.);
#11334=ORIENTED_EDGE('',*,*,#8021,.T.);
#11335=ORIENTED_EDGE('',*,*,#7967,.T.);
#11336=ORIENTED_EDGE('',*,*,#8022,.T.);
#11337=ORIENTED_EDGE('',*,*,#8023,.T.);
#11338=ORIENTED_EDGE('',*,*,#7970,.T.);
#11339=ORIENTED_EDGE('',*,*,#8024,.T.);
#11340=ORIENTED_EDGE('',*,*,#8025,.T.);
#11341=ORIENTED_EDGE('',*,*,#7989,.T.);
#11342=ORIENTED_EDGE('',*,*,#8026,.T.);
#11343=ORIENTED_EDGE('',*,*,#8024,.F.);
#11344=ORIENTED_EDGE('',*,*,#7969,.T.);
#11345=ORIENTED_EDGE('',*,*,#8027,.F.);
#11346=ORIENTED_EDGE('',*,*,#7854,.F.);
#11347=ORIENTED_EDGE('',*,*,#7973,.T.);
#11348=ORIENTED_EDGE('',*,*,#8028,.T.);
#11349=ORIENTED_EDGE('',*,*,#8029,.T.);
#11350=ORIENTED_EDGE('',*,*,#7865,.T.);
#11351=ORIENTED_EDGE('',*,*,#7863,.T.);
#11352=ORIENTED_EDGE('',*,*,#8030,.T.);
#11353=ORIENTED_EDGE('',*,*,#8031,.T.);
#11354=ORIENTED_EDGE('',*,*,#7986,.T.);
#11355=ORIENTED_EDGE('',*,*,#8002,.T.);
#11356=ORIENTED_EDGE('',*,*,#8032,.T.);
#11357=ORIENTED_EDGE('',*,*,#8028,.F.);
#11358=ORIENTED_EDGE('',*,*,#7972,.T.);
#11359=ORIENTED_EDGE('',*,*,#8033,.F.);
#11360=ORIENTED_EDGE('',*,*,#7857,.F.);
#11361=ORIENTED_EDGE('',*,*,#7858,.T.);
#11362=ORIENTED_EDGE('',*,*,#8034,.T.);
#11363=ORIENTED_EDGE('',*,*,#8035,.T.);
#11364=ORIENTED_EDGE('',*,*,#7974,.T.);
#11365=ORIENTED_EDGE('',*,*,#8036,.T.);
#11366=ORIENTED_EDGE('',*,*,#7977,.T.);
#11367=ORIENTED_EDGE('',*,*,#8037,.T.);
#11368=ORIENTED_EDGE('',*,*,#8038,.T.);
#11369=ORIENTED_EDGE('',*,*,#7981,.T.);
#11370=ORIENTED_EDGE('',*,*,#8039,.T.);
#11371=ORIENTED_EDGE('',*,*,#8037,.F.);
#11372=ORIENTED_EDGE('',*,*,#7976,.T.);
#11373=ORIENTED_EDGE('',*,*,#8040,.F.);
#11374=ORIENTED_EDGE('',*,*,#8041,.F.);
#11375=ORIENTED_EDGE('',*,*,#8042,.T.);
#11376=ORIENTED_EDGE('',*,*,#8043,.F.);
#11377=ORIENTED_EDGE('',*,*,#7980,.T.);
#11378=ORIENTED_EDGE('',*,*,#8036,.F.);
#11379=ORIENTED_EDGE('',*,*,#8043,.T.);
#11380=ORIENTED_EDGE('',*,*,#8044,.F.);
#11381=ORIENTED_EDGE('',*,*,#7978,.T.);
#11382=ORIENTED_EDGE('',*,*,#8045,.F.);
#11383=ORIENTED_EDGE('',*,*,#8012,.F.);
#11384=ORIENTED_EDGE('',*,*,#8046,.F.);
#11385=ORIENTED_EDGE('',*,*,#8047,.F.);
#11386=ORIENTED_EDGE('',*,*,#8048,.F.);
#11387=ORIENTED_EDGE('',*,*,#8049,.F.);
#11388=ORIENTED_EDGE('',*,*,#8050,.F.);
#11389=ORIENTED_EDGE('',*,*,#8051,.F.);
#11390=ORIENTED_EDGE('',*,*,#8046,.T.);
#11391=ORIENTED_EDGE('',*,*,#8013,.T.);
#11392=ORIENTED_EDGE('',*,*,#7961,.T.);
#11393=ORIENTED_EDGE('',*,*,#8052,.F.);
#11394=ORIENTED_EDGE('',*,*,#8050,.T.);
#11395=ORIENTED_EDGE('',*,*,#8053,.F.);
#11396=ORIENTED_EDGE('',*,*,#6627,.T.);
#11397=ORIENTED_EDGE('',*,*,#8054,.F.);
#11398=ORIENTED_EDGE('',*,*,#8055,.F.);
#11399=ORIENTED_EDGE('',*,*,#8049,.T.);
#11400=ORIENTED_EDGE('',*,*,#8056,.F.);
#11401=ORIENTED_EDGE('',*,*,#6670,.T.);
#11402=ORIENTED_EDGE('',*,*,#8056,.T.);
#11403=ORIENTED_EDGE('',*,*,#8048,.T.);
#11404=ORIENTED_EDGE('',*,*,#8057,.F.);
#11405=ORIENTED_EDGE('',*,*,#6756,.T.);
#11406=ORIENTED_EDGE('',*,*,#8057,.T.);
#11407=ORIENTED_EDGE('',*,*,#8047,.T.);
#11408=ORIENTED_EDGE('',*,*,#8058,.F.);
#11409=ORIENTED_EDGE('',*,*,#6631,.T.);
#11410=ORIENTED_EDGE('',*,*,#7960,.T.);
#11411=ORIENTED_EDGE('',*,*,#6632,.T.);
#11412=ORIENTED_EDGE('',*,*,#8058,.T.);
#11413=ORIENTED_EDGE('',*,*,#8051,.T.);
#11414=ORIENTED_EDGE('',*,*,#8053,.T.);
#11415=ORIENTED_EDGE('',*,*,#8055,.T.);
#11416=ORIENTED_EDGE('',*,*,#8059,.T.);
#11417=ORIENTED_EDGE('',*,*,#8059,.F.);
#11418=ORIENTED_EDGE('',*,*,#8054,.T.);
#11419=ORIENTED_EDGE('',*,*,#6754,.T.);
#11420=ORIENTED_EDGE('',*,*,#8060,.F.);
#11421=ORIENTED_EDGE('',*,*,#7952,.T.);
#11422=ORIENTED_EDGE('',*,*,#8044,.T.);
#11423=ORIENTED_EDGE('',*,*,#8061,.T.);
#11424=ORIENTED_EDGE('',*,*,#8062,.F.);
#11425=ORIENTED_EDGE('',*,*,#8063,.F.);
#11426=ORIENTED_EDGE('',*,*,#8064,.F.);
#11427=ORIENTED_EDGE('',*,*,#8065,.F.);
#11428=ORIENTED_EDGE('',*,*,#8066,.F.);
#11429=ORIENTED_EDGE('',*,*,#8061,.F.);
#11430=ORIENTED_EDGE('',*,*,#8042,.F.);
#11431=ORIENTED_EDGE('',*,*,#7953,.T.);
#11432=ORIENTED_EDGE('',*,*,#8060,.T.);
#11433=ORIENTED_EDGE('',*,*,#8067,.F.);
#11434=ORIENTED_EDGE('',*,*,#7744,.T.);
#11435=ORIENTED_EDGE('',*,*,#8067,.T.);
#11436=ORIENTED_EDGE('',*,*,#8066,.T.);
#11437=ORIENTED_EDGE('',*,*,#8068,.F.);
#11438=ORIENTED_EDGE('',*,*,#7741,.T.);
#11439=ORIENTED_EDGE('',*,*,#8068,.T.);
#11440=ORIENTED_EDGE('',*,*,#8065,.T.);
#11441=ORIENTED_EDGE('',*,*,#8069,.F.);
#11442=ORIENTED_EDGE('',*,*,#7708,.T.);
#11443=ORIENTED_EDGE('',*,*,#8070,.F.);
#11444=ORIENTED_EDGE('',*,*,#8071,.F.);
#11445=ORIENTED_EDGE('',*,*,#7704,.T.);
#11446=ORIENTED_EDGE('',*,*,#8069,.T.);
#11447=ORIENTED_EDGE('',*,*,#8064,.T.);
#11448=ORIENTED_EDGE('',*,*,#8070,.T.);
#11449=ORIENTED_EDGE('',*,*,#8072,.T.);
#11450=ORIENTED_EDGE('',*,*,#8073,.T.);
#11451=ORIENTED_EDGE('',*,*,#8073,.F.);
#11452=ORIENTED_EDGE('',*,*,#7701,.T.);
#11453=ORIENTED_EDGE('',*,*,#8071,.T.);
#11454=ORIENTED_EDGE('',*,*,#8074,.F.);
#11455=ORIENTED_EDGE('',*,*,#8075,.F.);
#11456=ORIENTED_EDGE('',*,*,#8076,.F.);
#11457=ORIENTED_EDGE('',*,*,#8077,.F.);
#11458=ORIENTED_EDGE('',*,*,#8078,.F.);
#11459=ORIENTED_EDGE('',*,*,#8079,.F.);
#11460=ORIENTED_EDGE('',*,*,#8080,.F.);
#11461=ORIENTED_EDGE('',*,*,#6625,.T.);
#11462=ORIENTED_EDGE('',*,*,#7883,.T.);
#11463=ORIENTED_EDGE('',*,*,#7931,.F.);
#11464=ORIENTED_EDGE('',*,*,#7933,.F.);
#11465=ORIENTED_EDGE('',*,*,#7939,.F.);
#11466=ORIENTED_EDGE('',*,*,#7938,.F.);
#11467=ORIENTED_EDGE('',*,*,#7940,.F.);
#11468=ORIENTED_EDGE('',*,*,#7936,.F.);
#11469=ORIENTED_EDGE('',*,*,#7944,.F.);
#11470=ORIENTED_EDGE('',*,*,#7942,.F.);
#11471=ORIENTED_EDGE('',*,*,#7948,.F.);
#11472=ORIENTED_EDGE('',*,*,#7946,.F.);
#11473=ORIENTED_EDGE('',*,*,#7950,.F.);
#11474=ORIENTED_EDGE('',*,*,#7949,.F.);
#11475=ORIENTED_EDGE('',*,*,#7951,.F.);
#11476=ORIENTED_EDGE('',*,*,#7911,.F.);
#11477=ORIENTED_EDGE('',*,*,#7906,.F.);
#11478=ORIENTED_EDGE('',*,*,#7874,.T.);
#11479=ORIENTED_EDGE('',*,*,#7917,.F.);
#11480=ORIENTED_EDGE('',*,*,#7920,.F.);
#11481=ORIENTED_EDGE('',*,*,#7922,.F.);
#11482=ORIENTED_EDGE('',*,*,#8081,.F.);
#11483=ORIENTED_EDGE('',*,*,#6623,.T.);
#11484=ORIENTED_EDGE('',*,*,#8072,.F.);
#11485=ORIENTED_EDGE('',*,*,#8063,.T.);
#11486=ORIENTED_EDGE('',*,*,#6624,.F.);
#11487=ORIENTED_EDGE('',*,*,#8081,.T.);
#11488=ORIENTED_EDGE('',*,*,#8082,.F.);
#11489=ORIENTED_EDGE('',*,*,#8074,.T.);
#11490=ORIENTED_EDGE('',*,*,#8082,.T.);
#11491=ORIENTED_EDGE('',*,*,#8062,.T.);
#11492=ORIENTED_EDGE('',*,*,#8083,.F.);
#11493=ORIENTED_EDGE('',*,*,#8075,.T.);
#11494=ORIENTED_EDGE('',*,*,#8083,.T.);
#11495=ORIENTED_EDGE('',*,*,#8041,.T.);
#11496=ORIENTED_EDGE('',*,*,#8084,.F.);
#11497=ORIENTED_EDGE('',*,*,#8076,.T.);
#11498=ORIENTED_EDGE('',*,*,#8084,.T.);
#11499=ORIENTED_EDGE('',*,*,#7979,.T.);
#11500=ORIENTED_EDGE('',*,*,#8085,.F.);
#11501=ORIENTED_EDGE('',*,*,#8077,.T.);
#11502=ORIENTED_EDGE('',*,*,#8086,.F.);
#11503=ORIENTED_EDGE('',*,*,#8078,.T.);
#11504=ORIENTED_EDGE('',*,*,#8085,.T.);
#11505=ORIENTED_EDGE('',*,*,#8010,.T.);
#11506=ORIENTED_EDGE('',*,*,#6626,.F.);
#11507=ORIENTED_EDGE('',*,*,#8080,.T.);
#11508=ORIENTED_EDGE('',*,*,#8087,.F.);
#11509=ORIENTED_EDGE('',*,*,#8052,.T.);
#11510=ORIENTED_EDGE('',*,*,#8086,.T.);
#11511=ORIENTED_EDGE('',*,*,#8045,.T.);
#11512=ORIENTED_EDGE('',*,*,#8087,.T.);
#11513=ORIENTED_EDGE('',*,*,#8079,.T.);
#11514=ORIENTED_EDGE('',*,*,#8088,.T.);
#11515=ORIENTED_EDGE('',*,*,#8089,.T.);
#11516=ORIENTED_EDGE('',*,*,#8090,.T.);
#11517=ORIENTED_EDGE('',*,*,#8091,.T.);
#11518=ORIENTED_EDGE('',*,*,#8092,.T.);
#11519=ORIENTED_EDGE('',*,*,#8093,.T.);
#11520=ORIENTED_EDGE('',*,*,#8094,.T.);
#11521=ORIENTED_EDGE('',*,*,#8095,.T.);
#11522=ORIENTED_EDGE('',*,*,#8096,.T.);
#11523=ORIENTED_EDGE('',*,*,#8089,.F.);
#11524=ORIENTED_EDGE('',*,*,#6968,.F.);
#11525=ORIENTED_EDGE('',*,*,#6977,.F.);
#11526=ORIENTED_EDGE('',*,*,#6904,.F.);
#11527=ORIENTED_EDGE('',*,*,#8097,.F.);
#11528=ORIENTED_EDGE('',*,*,#8098,.F.);
#11529=ORIENTED_EDGE('',*,*,#8097,.T.);
#11530=ORIENTED_EDGE('',*,*,#6907,.T.);
#11531=ORIENTED_EDGE('',*,*,#6920,.T.);
#11532=ORIENTED_EDGE('',*,*,#6928,.T.);
#11533=ORIENTED_EDGE('',*,*,#6528,.T.);
#11534=ORIENTED_EDGE('',*,*,#7427,.F.);
#11535=ORIENTED_EDGE('',*,*,#6585,.T.);
#11536=ORIENTED_EDGE('',*,*,#6926,.F.);
#11537=ORIENTED_EDGE('',*,*,#6916,.F.);
#11538=ORIENTED_EDGE('',*,*,#6902,.F.);
#11539=ORIENTED_EDGE('',*,*,#8099,.F.);
#11540=ORIENTED_EDGE('',*,*,#8100,.F.);
#11541=ORIENTED_EDGE('',*,*,#6607,.F.);
#11542=ORIENTED_EDGE('',*,*,#6617,.F.);
#11543=ORIENTED_EDGE('',*,*,#7759,.F.);
#11544=ORIENTED_EDGE('',*,*,#7761,.F.);
#11545=ORIENTED_EDGE('',*,*,#8101,.T.);
#11546=ORIENTED_EDGE('',*,*,#8102,.F.);
#11547=ORIENTED_EDGE('',*,*,#6974,.F.);
#11548=ORIENTED_EDGE('',*,*,#8103,.F.);
#11549=ORIENTED_EDGE('',*,*,#8104,.F.);
#11550=ORIENTED_EDGE('',*,*,#7768,.F.);
#11551=ORIENTED_EDGE('',*,*,#6975,.F.);
#11552=ORIENTED_EDGE('',*,*,#8101,.F.);
#11553=ORIENTED_EDGE('',*,*,#7763,.F.);
#11554=ORIENTED_EDGE('',*,*,#7769,.F.);
#11555=ORIENTED_EDGE('',*,*,#8104,.T.);
#11556=ORIENTED_EDGE('',*,*,#8105,.F.);
#11557=ORIENTED_EDGE('',*,*,#8096,.F.);
#11558=ORIENTED_EDGE('',*,*,#8106,.F.);
#11559=ORIENTED_EDGE('',*,*,#8107,.F.);
#11560=ORIENTED_EDGE('',*,*,#8108,.F.);
#11561=ORIENTED_EDGE('',*,*,#8109,.F.);
#11562=ORIENTED_EDGE('',*,*,#8090,.F.);
#11563=ORIENTED_EDGE('',*,*,#8094,.F.);
#11564=ORIENTED_EDGE('',*,*,#8110,.F.);
#11565=ORIENTED_EDGE('',*,*,#8111,.F.);
#11566=ORIENTED_EDGE('',*,*,#8112,.F.);
#11567=ORIENTED_EDGE('',*,*,#8113,.F.);
#11568=ORIENTED_EDGE('',*,*,#8114,.T.);
#11569=ORIENTED_EDGE('',*,*,#8115,.T.);
#11570=ORIENTED_EDGE('',*,*,#8116,.T.);
#11571=ORIENTED_EDGE('',*,*,#8117,.F.);
#11572=ORIENTED_EDGE('',*,*,#8118,.T.);
#11573=ORIENTED_EDGE('',*,*,#8119,.T.);
#11574=ORIENTED_EDGE('',*,*,#8120,.T.);
#11575=ORIENTED_EDGE('',*,*,#8115,.F.);
#11576=ORIENTED_EDGE('',*,*,#8121,.T.);
#11577=ORIENTED_EDGE('',*,*,#8122,.T.);
#11578=ORIENTED_EDGE('',*,*,#8123,.F.);
#11579=ORIENTED_EDGE('',*,*,#8124,.T.);
#11580=ORIENTED_EDGE('',*,*,#8125,.T.);
#11581=ORIENTED_EDGE('',*,*,#8126,.F.);
#11582=ORIENTED_EDGE('',*,*,#8127,.F.);
#11583=ORIENTED_EDGE('',*,*,#8125,.F.);
#11584=ORIENTED_EDGE('',*,*,#8128,.F.);
#11585=ORIENTED_EDGE('',*,*,#8129,.F.);
#11586=ORIENTED_EDGE('',*,*,#8130,.F.);
#11587=ORIENTED_EDGE('',*,*,#8131,.F.);
#11588=ORIENTED_EDGE('',*,*,#8121,.F.);
#11589=ORIENTED_EDGE('',*,*,#8132,.F.);
#11590=ORIENTED_EDGE('',*,*,#8133,.F.);
#11591=ORIENTED_EDGE('',*,*,#8134,.F.);
#11592=ORIENTED_EDGE('',*,*,#8135,.F.);
#11593=ORIENTED_EDGE('',*,*,#8136,.F.);
#11594=ORIENTED_EDGE('',*,*,#8137,.T.);
#11595=ORIENTED_EDGE('',*,*,#8138,.T.);
#11596=ORIENTED_EDGE('',*,*,#8119,.F.);
#11597=ORIENTED_EDGE('',*,*,#8139,.T.);
#11598=ORIENTED_EDGE('',*,*,#8140,.T.);
#11599=ORIENTED_EDGE('',*,*,#8141,.F.);
#11600=ORIENTED_EDGE('',*,*,#8139,.F.);
#11601=ORIENTED_EDGE('',*,*,#8142,.F.);
#11602=ORIENTED_EDGE('',*,*,#8143,.F.);
#11603=ORIENTED_EDGE('',*,*,#8144,.F.);
#11604=ORIENTED_EDGE('',*,*,#8145,.F.);
#11605=ORIENTED_EDGE('',*,*,#8146,.F.);
#11606=ORIENTED_EDGE('',*,*,#8147,.F.);
#11607=ORIENTED_EDGE('',*,*,#8138,.F.);
#11608=ORIENTED_EDGE('',*,*,#8148,.F.);
#11609=ORIENTED_EDGE('',*,*,#8149,.F.);
#11610=ORIENTED_EDGE('',*,*,#8150,.F.);
#11611=ORIENTED_EDGE('',*,*,#8151,.F.);
#11612=ORIENTED_EDGE('',*,*,#8132,.T.);
#11613=ORIENTED_EDGE('',*,*,#8152,.F.);
#11614=ORIENTED_EDGE('',*,*,#8127,.T.);
#11615=ORIENTED_EDGE('',*,*,#8153,.F.);
#11616=ORIENTED_EDGE('',*,*,#8142,.T.);
#11617=ORIENTED_EDGE('',*,*,#8154,.F.);
#11618=ORIENTED_EDGE('',*,*,#8147,.T.);
#11619=ORIENTED_EDGE('',*,*,#8152,.T.);
#11620=ORIENTED_EDGE('',*,*,#8155,.F.);
#11621=ORIENTED_EDGE('',*,*,#8156,.T.);
#11622=ORIENTED_EDGE('',*,*,#8157,.F.);
#11623=ORIENTED_EDGE('',*,*,#8158,.T.);
#11624=ORIENTED_EDGE('',*,*,#8159,.F.);
#11625=ORIENTED_EDGE('',*,*,#8160,.F.);
#11626=ORIENTED_EDGE('',*,*,#8116,.F.);
#11627=ORIENTED_EDGE('',*,*,#8159,.T.);
#11628=ORIENTED_EDGE('',*,*,#8161,.F.);
#11629=ORIENTED_EDGE('',*,*,#8162,.F.);
#11630=ORIENTED_EDGE('',*,*,#8155,.T.);
#11631=ORIENTED_EDGE('',*,*,#8114,.F.);
#11632=ORIENTED_EDGE('',*,*,#8163,.F.);
#11633=ORIENTED_EDGE('',*,*,#8154,.T.);
#11634=ORIENTED_EDGE('',*,*,#8164,.F.);
#11635=ORIENTED_EDGE('',*,*,#8165,.T.);
#11636=ORIENTED_EDGE('',*,*,#8166,.F.);
#11637=ORIENTED_EDGE('',*,*,#8167,.T.);
#11638=ORIENTED_EDGE('',*,*,#8168,.F.);
#11639=ORIENTED_EDGE('',*,*,#8169,.F.);
#11640=ORIENTED_EDGE('',*,*,#8120,.F.);
#11641=ORIENTED_EDGE('',*,*,#8168,.T.);
#11642=ORIENTED_EDGE('',*,*,#8170,.F.);
#11643=ORIENTED_EDGE('',*,*,#8171,.F.);
#11644=ORIENTED_EDGE('',*,*,#8164,.T.);
#11645=ORIENTED_EDGE('',*,*,#8118,.F.);
#11646=ORIENTED_EDGE('',*,*,#8172,.F.);
#11647=ORIENTED_EDGE('',*,*,#8173,.F.);
#11648=ORIENTED_EDGE('',*,*,#8174,.F.);
#11649=ORIENTED_EDGE('',*,*,#8175,.F.);
#11650=ORIENTED_EDGE('',*,*,#8176,.F.);
#11651=ORIENTED_EDGE('',*,*,#8177,.F.);
#11652=ORIENTED_EDGE('',*,*,#8178,.F.);
#11653=ORIENTED_EDGE('',*,*,#8179,.F.);
#11654=ORIENTED_EDGE('',*,*,#8180,.F.);
#11655=ORIENTED_EDGE('',*,*,#8181,.F.);
#11656=ORIENTED_EDGE('',*,*,#8182,.F.);
#11657=ORIENTED_EDGE('',*,*,#8183,.F.);
#11658=ORIENTED_EDGE('',*,*,#8184,.F.);
#11659=ORIENTED_EDGE('',*,*,#8158,.F.);
#11660=ORIENTED_EDGE('',*,*,#8185,.T.);
#11661=ORIENTED_EDGE('',*,*,#8186,.F.);
#11662=ORIENTED_EDGE('',*,*,#8161,.T.);
#11663=ORIENTED_EDGE('',*,*,#8160,.T.);
#11664=ORIENTED_EDGE('',*,*,#8187,.F.);
#11665=ORIENTED_EDGE('',*,*,#8181,.T.);
#11666=ORIENTED_EDGE('',*,*,#8188,.F.);
#11667=ORIENTED_EDGE('',*,*,#8189,.F.);
#11668=ORIENTED_EDGE('',*,*,#8190,.T.);
#11669=ORIENTED_EDGE('',*,*,#8191,.T.);
#11670=ORIENTED_EDGE('',*,*,#8182,.T.);
#11671=ORIENTED_EDGE('',*,*,#8192,.F.);
#11672=ORIENTED_EDGE('',*,*,#8183,.T.);
#11673=ORIENTED_EDGE('',*,*,#8193,.F.);
#11674=ORIENTED_EDGE('',*,*,#8194,.T.);
#11675=ORIENTED_EDGE('',*,*,#8179,.T.);
#11676=ORIENTED_EDGE('',*,*,#8195,.F.);
#11677=ORIENTED_EDGE('',*,*,#8163,.T.);
#11678=ORIENTED_EDGE('',*,*,#8196,.F.);
#11679=ORIENTED_EDGE('',*,*,#8156,.F.);
#11680=ORIENTED_EDGE('',*,*,#8162,.T.);
#11681=ORIENTED_EDGE('',*,*,#8197,.F.);
#11682=ORIENTED_EDGE('',*,*,#8198,.T.);
#11683=ORIENTED_EDGE('',*,*,#8199,.F.);
#11684=ORIENTED_EDGE('',*,*,#8200,.T.);
#11685=ORIENTED_EDGE('',*,*,#8201,.F.);
#11686=ORIENTED_EDGE('',*,*,#8178,.T.);
#11687=ORIENTED_EDGE('',*,*,#8167,.F.);
#11688=ORIENTED_EDGE('',*,*,#8202,.T.);
#11689=ORIENTED_EDGE('',*,*,#8203,.F.);
#11690=ORIENTED_EDGE('',*,*,#8170,.T.);
#11691=ORIENTED_EDGE('',*,*,#8095,.F.);
#11692=ORIENTED_EDGE('',*,*,#8112,.T.);
#11693=ORIENTED_EDGE('',*,*,#8204,.F.);
#11694=ORIENTED_EDGE('',*,*,#8106,.T.);
#11695=ORIENTED_EDGE('',*,*,#8169,.T.);
#11696=ORIENTED_EDGE('',*,*,#8205,.F.);
#11697=ORIENTED_EDGE('',*,*,#8177,.T.);
#11698=ORIENTED_EDGE('',*,*,#8206,.F.);
#11699=ORIENTED_EDGE('',*,*,#8207,.F.);
#11700=ORIENTED_EDGE('',*,*,#8108,.T.);
#11701=ORIENTED_EDGE('',*,*,#8208,.F.);
#11702=ORIENTED_EDGE('',*,*,#8173,.T.);
#11703=ORIENTED_EDGE('',*,*,#8175,.T.);
#11704=ORIENTED_EDGE('',*,*,#8209,.F.);
#11705=ORIENTED_EDGE('',*,*,#8172,.T.);
#11706=ORIENTED_EDGE('',*,*,#8210,.F.);
#11707=ORIENTED_EDGE('',*,*,#8165,.F.);
#11708=ORIENTED_EDGE('',*,*,#8171,.T.);
#11709=ORIENTED_EDGE('',*,*,#8211,.F.);
#11710=ORIENTED_EDGE('',*,*,#8212,.T.);
#11711=ORIENTED_EDGE('',*,*,#8213,.T.);
#11712=ORIENTED_EDGE('',*,*,#8214,.T.);
#11713=ORIENTED_EDGE('',*,*,#8215,.F.);
#11714=ORIENTED_EDGE('',*,*,#8174,.T.);
#11715=ORIENTED_EDGE('',*,*,#8209,.T.);
#11716=ORIENTED_EDGE('',*,*,#8215,.T.);
#11717=ORIENTED_EDGE('',*,*,#8211,.T.);
#11718=ORIENTED_EDGE('',*,*,#8176,.T.);
#11719=ORIENTED_EDGE('',*,*,#8210,.T.);
#11720=ORIENTED_EDGE('',*,*,#8117,.T.);
#11721=ORIENTED_EDGE('',*,*,#8206,.T.);
#11722=ORIENTED_EDGE('',*,*,#8216,.T.);
#11723=ORIENTED_EDGE('',*,*,#8217,.T.);
#11724=ORIENTED_EDGE('',*,*,#8218,.T.);
#11725=ORIENTED_EDGE('',*,*,#8107,.T.);
#11726=ORIENTED_EDGE('',*,*,#8219,.T.);
#11727=ORIENTED_EDGE('',*,*,#8220,.T.);
#11728=ORIENTED_EDGE('',*,*,#8213,.F.);
#11729=ORIENTED_EDGE('',*,*,#8208,.T.);
#11730=ORIENTED_EDGE('',*,*,#8218,.F.);
#11731=ORIENTED_EDGE('',*,*,#8221,.T.);
#11732=ORIENTED_EDGE('',*,*,#8222,.T.);
#11733=ORIENTED_EDGE('',*,*,#8223,.T.);
#11734=ORIENTED_EDGE('',*,*,#8224,.T.);
#11735=ORIENTED_EDGE('',*,*,#8111,.T.);
#11736=ORIENTED_EDGE('',*,*,#8204,.T.);
#11737=ORIENTED_EDGE('',*,*,#8224,.F.);
#11738=ORIENTED_EDGE('',*,*,#8225,.T.);
#11739=ORIENTED_EDGE('',*,*,#8216,.F.);
#11740=ORIENTED_EDGE('',*,*,#8199,.T.);
#11741=ORIENTED_EDGE('',*,*,#8205,.T.);
#11742=ORIENTED_EDGE('',*,*,#8203,.T.);
#11743=ORIENTED_EDGE('',*,*,#8226,.T.);
#11744=ORIENTED_EDGE('',*,*,#8227,.T.);
#11745=ORIENTED_EDGE('',*,*,#8228,.T.);
#11746=ORIENTED_EDGE('',*,*,#8229,.T.);
#11747=ORIENTED_EDGE('',*,*,#8230,.T.);
#11748=ORIENTED_EDGE('',*,*,#8228,.F.);
#11749=ORIENTED_EDGE('',*,*,#8231,.T.);
#11750=ORIENTED_EDGE('',*,*,#8222,.F.);
#11751=ORIENTED_EDGE('',*,*,#8195,.T.);
#11752=ORIENTED_EDGE('',*,*,#8201,.T.);
#11753=ORIENTED_EDGE('',*,*,#8197,.T.);
#11754=ORIENTED_EDGE('',*,*,#8232,.T.);
#11755=ORIENTED_EDGE('',*,*,#8233,.T.);
#11756=ORIENTED_EDGE('',*,*,#8226,.F.);
#11757=ORIENTED_EDGE('',*,*,#8193,.T.);
#11758=ORIENTED_EDGE('',*,*,#8191,.F.);
#11759=ORIENTED_EDGE('',*,*,#8234,.T.);
#11760=ORIENTED_EDGE('',*,*,#8180,.T.);
#11761=ORIENTED_EDGE('',*,*,#8196,.T.);
#11762=ORIENTED_EDGE('',*,*,#8113,.T.);
#11763=ORIENTED_EDGE('',*,*,#8188,.T.);
#11764=ORIENTED_EDGE('',*,*,#8189,.T.);
#11765=ORIENTED_EDGE('',*,*,#8187,.T.);
#11766=ORIENTED_EDGE('',*,*,#8186,.T.);
#11767=ORIENTED_EDGE('',*,*,#8235,.F.);
#11768=ORIENTED_EDGE('',*,*,#8236,.F.);
#11769=ORIENTED_EDGE('',*,*,#8237,.F.);
#11770=ORIENTED_EDGE('',*,*,#8238,.F.);
#11771=ORIENTED_EDGE('',*,*,#8239,.F.);
#11772=ORIENTED_EDGE('',*,*,#8240,.F.);
#11773=ORIENTED_EDGE('',*,*,#8241,.F.);
#11774=ORIENTED_EDGE('',*,*,#8242,.F.);
#11775=ORIENTED_EDGE('',*,*,#8243,.F.);
#11776=ORIENTED_EDGE('',*,*,#8244,.F.);
#11777=ORIENTED_EDGE('',*,*,#8245,.F.);
#11778=ORIENTED_EDGE('',*,*,#8246,.F.);
#11779=ORIENTED_EDGE('',*,*,#8247,.F.);
#11780=ORIENTED_EDGE('',*,*,#8248,.F.);
#11781=ORIENTED_EDGE('',*,*,#8249,.F.);
#11782=ORIENTED_EDGE('',*,*,#8250,.F.);
#11783=ORIENTED_EDGE('',*,*,#8251,.F.);
#11784=ORIENTED_EDGE('',*,*,#8252,.F.);
#11785=ORIENTED_EDGE('',*,*,#8253,.F.);
#11786=ORIENTED_EDGE('',*,*,#8254,.F.);
#11787=ORIENTED_EDGE('',*,*,#8240,.T.);
#11788=ORIENTED_EDGE('',*,*,#8255,.T.);
#11789=ORIENTED_EDGE('',*,*,#8256,.T.);
#11790=ORIENTED_EDGE('',*,*,#8143,.T.);
#11791=ORIENTED_EDGE('',*,*,#8257,.F.);
#11792=ORIENTED_EDGE('',*,*,#8153,.T.);
#11793=ORIENTED_EDGE('',*,*,#8258,.F.);
#11794=ORIENTED_EDGE('',*,*,#8241,.T.);
#11795=ORIENTED_EDGE('',*,*,#8257,.T.);
#11796=ORIENTED_EDGE('',*,*,#8248,.T.);
#11797=ORIENTED_EDGE('',*,*,#8259,.T.);
#11798=ORIENTED_EDGE('',*,*,#8260,.T.);
#11799=ORIENTED_EDGE('',*,*,#8133,.T.);
#11800=ORIENTED_EDGE('',*,*,#8261,.F.);
#11801=ORIENTED_EDGE('',*,*,#8151,.T.);
#11802=ORIENTED_EDGE('',*,*,#8262,.F.);
#11803=ORIENTED_EDGE('',*,*,#8249,.T.);
#11804=ORIENTED_EDGE('',*,*,#8261,.T.);
#11805=ORIENTED_EDGE('',*,*,#8263,.T.);
#11806=ORIENTED_EDGE('',*,*,#8264,.T.);
#11807=ORIENTED_EDGE('',*,*,#8265,.T.);
#11808=ORIENTED_EDGE('',*,*,#8266,.T.);
#11809=ORIENTED_EDGE('',*,*,#8253,.T.);
#11810=ORIENTED_EDGE('',*,*,#8267,.F.);
#11811=ORIENTED_EDGE('',*,*,#8254,.T.);
#11812=ORIENTED_EDGE('',*,*,#8268,.F.);
#11813=ORIENTED_EDGE('',*,*,#8269,.T.);
#11814=ORIENTED_EDGE('',*,*,#8270,.F.);
#11815=ORIENTED_EDGE('',*,*,#8268,.T.);
#11816=ORIENTED_EDGE('',*,*,#8266,.F.);
#11817=ORIENTED_EDGE('',*,*,#8271,.T.);
#11818=ORIENTED_EDGE('',*,*,#8124,.F.);
#11819=ORIENTED_EDGE('',*,*,#8272,.T.);
#11820=ORIENTED_EDGE('',*,*,#8273,.T.);
#11821=ORIENTED_EDGE('',*,*,#8274,.T.);
#11822=ORIENTED_EDGE('',*,*,#8128,.T.);
#11823=ORIENTED_EDGE('',*,*,#8126,.T.);
#11824=ORIENTED_EDGE('',*,*,#8275,.T.);
#11825=ORIENTED_EDGE('',*,*,#8276,.T.);
#11826=ORIENTED_EDGE('',*,*,#8250,.T.);
#11827=ORIENTED_EDGE('',*,*,#8262,.T.);
#11828=ORIENTED_EDGE('',*,*,#8277,.T.);
#11829=ORIENTED_EDGE('',*,*,#8273,.F.);
#11830=ORIENTED_EDGE('',*,*,#8278,.T.);
#11831=ORIENTED_EDGE('',*,*,#8279,.F.);
#11832=ORIENTED_EDGE('',*,*,#8122,.F.);
#11833=ORIENTED_EDGE('',*,*,#8131,.T.);
#11834=ORIENTED_EDGE('',*,*,#8280,.T.);
#11835=ORIENTED_EDGE('',*,*,#8281,.T.);
#11836=ORIENTED_EDGE('',*,*,#8282,.T.);
#11837=ORIENTED_EDGE('',*,*,#8283,.T.);
#11838=ORIENTED_EDGE('',*,*,#8284,.T.);
#11839=ORIENTED_EDGE('',*,*,#8285,.T.);
#11840=ORIENTED_EDGE('',*,*,#8286,.T.);
#11841=ORIENTED_EDGE('',*,*,#8287,.T.);
#11842=ORIENTED_EDGE('',*,*,#8245,.T.);
#11843=ORIENTED_EDGE('',*,*,#8288,.T.);
#11844=ORIENTED_EDGE('',*,*,#8286,.F.);
#11845=ORIENTED_EDGE('',*,*,#8289,.T.);
#11846=ORIENTED_EDGE('',*,*,#8290,.F.);
#11847=ORIENTED_EDGE('',*,*,#8137,.F.);
#11848=ORIENTED_EDGE('',*,*,#8291,.T.);
#11849=ORIENTED_EDGE('',*,*,#8292,.T.);
#11850=ORIENTED_EDGE('',*,*,#8293,.T.);
#11851=ORIENTED_EDGE('',*,*,#8148,.T.);
#11852=ORIENTED_EDGE('',*,*,#8146,.T.);
#11853=ORIENTED_EDGE('',*,*,#8294,.T.);
#11854=ORIENTED_EDGE('',*,*,#8295,.T.);
#11855=ORIENTED_EDGE('',*,*,#8242,.T.);
#11856=ORIENTED_EDGE('',*,*,#8258,.T.);
#11857=ORIENTED_EDGE('',*,*,#8296,.T.);
#11858=ORIENTED_EDGE('',*,*,#8292,.F.);
#11859=ORIENTED_EDGE('',*,*,#8297,.T.);
#11860=ORIENTED_EDGE('',*,*,#8298,.F.);
#11861=ORIENTED_EDGE('',*,*,#8140,.F.);
#11862=ORIENTED_EDGE('',*,*,#8141,.T.);
#11863=ORIENTED_EDGE('',*,*,#8299,.T.);
#11864=ORIENTED_EDGE('',*,*,#8300,.T.);
#11865=ORIENTED_EDGE('',*,*,#8301,.T.);
#11866=ORIENTED_EDGE('',*,*,#8302,.T.);
#11867=ORIENTED_EDGE('',*,*,#8303,.T.);
#11868=ORIENTED_EDGE('',*,*,#8304,.T.);
#11869=ORIENTED_EDGE('',*,*,#8305,.T.);
#11870=ORIENTED_EDGE('',*,*,#8237,.T.);
#11871=ORIENTED_EDGE('',*,*,#8306,.T.);
#11872=ORIENTED_EDGE('',*,*,#8304,.F.);
#11873=ORIENTED_EDGE('',*,*,#8307,.T.);
#11874=ORIENTED_EDGE('',*,*,#8308,.F.);
#11875=ORIENTED_EDGE('',*,*,#8309,.F.);
#11876=ORIENTED_EDGE('',*,*,#8310,.T.);
#11877=ORIENTED_EDGE('',*,*,#8311,.F.);
#11878=ORIENTED_EDGE('',*,*,#8236,.T.);
#11879=ORIENTED_EDGE('',*,*,#8302,.F.);
#11880=ORIENTED_EDGE('',*,*,#8311,.T.);
#11881=ORIENTED_EDGE('',*,*,#8312,.F.);
#11882=ORIENTED_EDGE('',*,*,#8313,.T.);
#11883=ORIENTED_EDGE('',*,*,#8314,.F.);
#11884=ORIENTED_EDGE('',*,*,#8269,.F.);
#11885=ORIENTED_EDGE('',*,*,#8315,.F.);
#11886=ORIENTED_EDGE('',*,*,#8316,.F.);
#11887=ORIENTED_EDGE('',*,*,#8317,.F.);
#11888=ORIENTED_EDGE('',*,*,#8318,.F.);
#11889=ORIENTED_EDGE('',*,*,#8319,.F.);
#11890=ORIENTED_EDGE('',*,*,#8320,.F.);
#11891=ORIENTED_EDGE('',*,*,#8315,.T.);
#11892=ORIENTED_EDGE('',*,*,#8270,.T.);
#11893=ORIENTED_EDGE('',*,*,#8321,.T.);
#11894=ORIENTED_EDGE('',*,*,#8322,.F.);
#11895=ORIENTED_EDGE('',*,*,#8319,.T.);
#11896=ORIENTED_EDGE('',*,*,#8323,.F.);
#11897=ORIENTED_EDGE('',*,*,#6973,.F.);
#11898=ORIENTED_EDGE('',*,*,#8324,.F.);
#11899=ORIENTED_EDGE('',*,*,#8325,.F.);
#11900=ORIENTED_EDGE('',*,*,#8318,.T.);
#11901=ORIENTED_EDGE('',*,*,#8326,.F.);
#11902=ORIENTED_EDGE('',*,*,#8105,.T.);
#11903=ORIENTED_EDGE('',*,*,#8326,.T.);
#11904=ORIENTED_EDGE('',*,*,#8317,.T.);
#11905=ORIENTED_EDGE('',*,*,#8327,.F.);
#11906=ORIENTED_EDGE('',*,*,#8102,.T.);
#11907=ORIENTED_EDGE('',*,*,#8327,.T.);
#11908=ORIENTED_EDGE('',*,*,#8316,.T.);
#11909=ORIENTED_EDGE('',*,*,#8328,.F.);
#11910=ORIENTED_EDGE('',*,*,#6608,.F.);
#11911=ORIENTED_EDGE('',*,*,#8329,.T.);
#11912=ORIENTED_EDGE('',*,*,#6609,.T.);
#11913=ORIENTED_EDGE('',*,*,#8328,.T.);
#11914=ORIENTED_EDGE('',*,*,#8320,.T.);
#11915=ORIENTED_EDGE('',*,*,#8323,.T.);
#11916=ORIENTED_EDGE('',*,*,#8325,.T.);
#11917=ORIENTED_EDGE('',*,*,#8330,.T.);
#11918=ORIENTED_EDGE('',*,*,#8330,.F.);
#11919=ORIENTED_EDGE('',*,*,#8324,.T.);
#11920=ORIENTED_EDGE('',*,*,#8103,.T.);
#11921=ORIENTED_EDGE('',*,*,#8331,.F.);
#11922=ORIENTED_EDGE('',*,*,#8332,.T.);
#11923=ORIENTED_EDGE('',*,*,#8312,.T.);
#11924=ORIENTED_EDGE('',*,*,#8333,.T.);
#11925=ORIENTED_EDGE('',*,*,#8334,.F.);
#11926=ORIENTED_EDGE('',*,*,#8335,.F.);
#11927=ORIENTED_EDGE('',*,*,#8336,.F.);
#11928=ORIENTED_EDGE('',*,*,#8337,.F.);
#11929=ORIENTED_EDGE('',*,*,#8338,.F.);
#11930=ORIENTED_EDGE('',*,*,#8333,.F.);
#11931=ORIENTED_EDGE('',*,*,#8310,.F.);
#11932=ORIENTED_EDGE('',*,*,#8339,.T.);
#11933=ORIENTED_EDGE('',*,*,#8331,.T.);
#11934=ORIENTED_EDGE('',*,*,#8340,.F.);
#11935=ORIENTED_EDGE('',*,*,#6611,.F.);
#11936=ORIENTED_EDGE('',*,*,#8340,.T.);
#11937=ORIENTED_EDGE('',*,*,#8338,.T.);
#11938=ORIENTED_EDGE('',*,*,#8341,.F.);
#11939=ORIENTED_EDGE('',*,*,#6612,.T.);
#11940=ORIENTED_EDGE('',*,*,#8341,.T.);
#11941=ORIENTED_EDGE('',*,*,#8337,.T.);
#11942=ORIENTED_EDGE('',*,*,#8342,.F.);
#11943=ORIENTED_EDGE('',*,*,#8343,.T.);
#11944=ORIENTED_EDGE('',*,*,#8344,.F.);
#11945=ORIENTED_EDGE('',*,*,#8345,.F.);
#11946=ORIENTED_EDGE('',*,*,#8100,.T.);
#11947=ORIENTED_EDGE('',*,*,#8342,.T.);
#11948=ORIENTED_EDGE('',*,*,#8336,.T.);
#11949=ORIENTED_EDGE('',*,*,#8344,.T.);
#11950=ORIENTED_EDGE('',*,*,#8346,.T.);
#11951=ORIENTED_EDGE('',*,*,#8347,.T.);
#11952=ORIENTED_EDGE('',*,*,#8347,.F.);
#11953=ORIENTED_EDGE('',*,*,#8098,.T.);
#11954=ORIENTED_EDGE('',*,*,#8345,.T.);
#11955=ORIENTED_EDGE('',*,*,#8348,.F.);
#11956=ORIENTED_EDGE('',*,*,#8349,.F.);
#11957=ORIENTED_EDGE('',*,*,#8350,.F.);
#11958=ORIENTED_EDGE('',*,*,#8351,.F.);
#11959=ORIENTED_EDGE('',*,*,#8352,.F.);
#11960=ORIENTED_EDGE('',*,*,#8353,.F.);
#11961=ORIENTED_EDGE('',*,*,#8354,.F.);
#11962=ORIENTED_EDGE('',*,*,#6971,.F.);
#11963=ORIENTED_EDGE('',*,*,#8166,.T.);
#11964=ORIENTED_EDGE('',*,*,#8212,.F.);
#11965=ORIENTED_EDGE('',*,*,#8214,.F.);
#11966=ORIENTED_EDGE('',*,*,#8220,.F.);
#11967=ORIENTED_EDGE('',*,*,#8219,.F.);
#11968=ORIENTED_EDGE('',*,*,#8221,.F.);
#11969=ORIENTED_EDGE('',*,*,#8217,.F.);
#11970=ORIENTED_EDGE('',*,*,#8225,.F.);
#11971=ORIENTED_EDGE('',*,*,#8223,.F.);
#11972=ORIENTED_EDGE('',*,*,#8231,.F.);
#11973=ORIENTED_EDGE('',*,*,#8227,.F.);
#11974=ORIENTED_EDGE('',*,*,#8233,.F.);
#11975=ORIENTED_EDGE('',*,*,#8232,.F.);
#11976=ORIENTED_EDGE('',*,*,#8234,.F.);
#11977=ORIENTED_EDGE('',*,*,#8190,.F.);
#11978=ORIENTED_EDGE('',*,*,#8185,.F.);
#11979=ORIENTED_EDGE('',*,*,#8157,.T.);
#11980=ORIENTED_EDGE('',*,*,#8198,.F.);
#11981=ORIENTED_EDGE('',*,*,#8200,.F.);
#11982=ORIENTED_EDGE('',*,*,#8202,.F.);
#11983=ORIENTED_EDGE('',*,*,#8355,.F.);
#11984=ORIENTED_EDGE('',*,*,#6969,.F.);
#11985=ORIENTED_EDGE('',*,*,#8346,.F.);
#11986=ORIENTED_EDGE('',*,*,#8335,.T.);
#11987=ORIENTED_EDGE('',*,*,#6970,.T.);
#11988=ORIENTED_EDGE('',*,*,#8355,.T.);
#11989=ORIENTED_EDGE('',*,*,#8356,.F.);
#11990=ORIENTED_EDGE('',*,*,#8348,.T.);
#11991=ORIENTED_EDGE('',*,*,#8356,.T.);
#11992=ORIENTED_EDGE('',*,*,#8334,.T.);
#11993=ORIENTED_EDGE('',*,*,#8357,.F.);
#11994=ORIENTED_EDGE('',*,*,#8349,.T.);
#11995=ORIENTED_EDGE('',*,*,#8357,.T.);
#11996=ORIENTED_EDGE('',*,*,#8309,.T.);
#11997=ORIENTED_EDGE('',*,*,#8358,.F.);
#11998=ORIENTED_EDGE('',*,*,#8350,.T.);
#11999=ORIENTED_EDGE('',*,*,#8358,.T.);
#12000=ORIENTED_EDGE('',*,*,#8235,.T.);
#12001=ORIENTED_EDGE('',*,*,#8359,.F.);
#12002=ORIENTED_EDGE('',*,*,#8351,.T.);
#12003=ORIENTED_EDGE('',*,*,#8360,.F.);
#12004=ORIENTED_EDGE('',*,*,#8352,.T.);
#12005=ORIENTED_EDGE('',*,*,#8359,.T.);
#12006=ORIENTED_EDGE('',*,*,#8267,.T.);
#12007=ORIENTED_EDGE('',*,*,#6972,.T.);
#12008=ORIENTED_EDGE('',*,*,#8354,.T.);
#12009=ORIENTED_EDGE('',*,*,#8361,.F.);
#12010=ORIENTED_EDGE('',*,*,#8322,.T.);
#12011=ORIENTED_EDGE('',*,*,#8360,.T.);
#12012=ORIENTED_EDGE('',*,*,#8314,.T.);
#12013=ORIENTED_EDGE('',*,*,#8361,.T.);
#12014=ORIENTED_EDGE('',*,*,#8353,.T.);
#12015=ORIENTED_EDGE('',*,*,#8099,.T.);
#12016=ORIENTED_EDGE('',*,*,#6901,.F.);
#12017=ORIENTED_EDGE('',*,*,#6613,.F.);
#12018=ORIENTED_EDGE('',*,*,#8343,.F.);
#12019=ORIENTED_EDGE('',*,*,#8091,.F.);
#12020=ORIENTED_EDGE('',*,*,#8109,.T.);
#12021=ORIENTED_EDGE('',*,*,#8207,.T.);
#12022=ORIENTED_EDGE('',*,*,#8184,.T.);
#12023=ORIENTED_EDGE('',*,*,#8192,.T.);
#12024=ORIENTED_EDGE('',*,*,#8362,.T.);
#12025=ORIENTED_EDGE('',*,*,#8092,.F.);
#12026=ORIENTED_EDGE('',*,*,#8088,.F.);
#12027=ORIENTED_EDGE('',*,*,#8362,.F.);
#12028=ORIENTED_EDGE('',*,*,#8194,.F.);
#12029=ORIENTED_EDGE('',*,*,#8229,.F.);
#12030=ORIENTED_EDGE('',*,*,#8363,.F.);
#12031=ORIENTED_EDGE('',*,*,#8093,.F.);
#12032=ORIENTED_EDGE('',*,*,#8363,.T.);
#12033=ORIENTED_EDGE('',*,*,#8230,.F.);
#12034=ORIENTED_EDGE('',*,*,#8110,.T.);
#12035=ORIENTED_EDGE('',*,*,#6610,.F.);
#12036=ORIENTED_EDGE('',*,*,#8329,.F.);
#12037=ORIENTED_EDGE('',*,*,#8321,.F.);
#12038=ORIENTED_EDGE('',*,*,#8271,.F.);
#12039=ORIENTED_EDGE('',*,*,#8265,.F.);
#12040=ORIENTED_EDGE('',*,*,#8364,.F.);
#12041=ORIENTED_EDGE('',*,*,#8278,.F.);
#12042=ORIENTED_EDGE('',*,*,#8272,.F.);
#12043=ORIENTED_EDGE('',*,*,#8123,.T.);
#12044=ORIENTED_EDGE('',*,*,#8282,.F.);
#12045=ORIENTED_EDGE('',*,*,#8365,.F.);
#12046=ORIENTED_EDGE('',*,*,#8289,.F.);
#12047=ORIENTED_EDGE('',*,*,#8285,.F.);
#12048=ORIENTED_EDGE('',*,*,#8366,.F.);
#12049=ORIENTED_EDGE('',*,*,#8297,.F.);
#12050=ORIENTED_EDGE('',*,*,#8291,.F.);
#12051=ORIENTED_EDGE('',*,*,#8136,.T.);
#12052=ORIENTED_EDGE('',*,*,#8301,.F.);
#12053=ORIENTED_EDGE('',*,*,#8367,.F.);
#12054=ORIENTED_EDGE('',*,*,#8307,.F.);
#12055=ORIENTED_EDGE('',*,*,#8303,.F.);
#12056=ORIENTED_EDGE('',*,*,#8313,.F.);
#12057=ORIENTED_EDGE('',*,*,#8332,.F.);
#12058=ORIENTED_EDGE('',*,*,#8339,.F.);
#12059=ORIENTED_EDGE('',*,*,#7729,.T.);
#12060=ORIENTED_EDGE('',*,*,#7795,.F.);
#12061=ORIENTED_EDGE('',*,*,#7793,.F.);
#12062=ORIENTED_EDGE('',*,*,#8368,.T.);
#12063=ORIENTED_EDGE('',*,*,#8369,.T.);
#12064=ORIENTED_EDGE('',*,*,#8368,.F.);
#12065=ORIENTED_EDGE('',*,*,#7792,.F.);
#12066=ORIENTED_EDGE('',*,*,#7954,.F.);
#12067=ORIENTED_EDGE('',*,*,#7745,.F.);
#12068=ORIENTED_EDGE('',*,*,#8370,.F.);
#12069=ORIENTED_EDGE('',*,*,#8371,.F.);
#12070=ORIENTED_EDGE('',*,*,#8372,.F.);
#12071=ORIENTED_EDGE('',*,*,#8373,.F.);
#12072=ORIENTED_EDGE('',*,*,#8374,.F.);
#12073=ORIENTED_EDGE('',*,*,#8375,.F.);
#12074=ORIENTED_EDGE('',*,*,#7722,.F.);
#12075=ORIENTED_EDGE('',*,*,#7756,.F.);
#12076=ORIENTED_EDGE('',*,*,#7955,.F.);
#12077=ORIENTED_EDGE('',*,*,#7803,.F.);
#12078=ORIENTED_EDGE('',*,*,#8376,.F.);
#12079=ORIENTED_EDGE('',*,*,#8377,.F.);
#12080=ORIENTED_EDGE('',*,*,#8378,.F.);
#12081=ORIENTED_EDGE('',*,*,#8379,.F.);
#12082=ORIENTED_EDGE('',*,*,#8370,.T.);
#12083=ORIENTED_EDGE('',*,*,#7747,.F.);
#12084=ORIENTED_EDGE('',*,*,#7749,.F.);
#12085=ORIENTED_EDGE('',*,*,#7733,.T.);
#12086=ORIENTED_EDGE('',*,*,#8380,.T.);
#12087=ORIENTED_EDGE('',*,*,#8381,.T.);
#12088=ORIENTED_EDGE('',*,*,#8376,.T.);
#12089=ORIENTED_EDGE('',*,*,#7805,.F.);
#12090=ORIENTED_EDGE('',*,*,#7812,.F.);
#12091=ORIENTED_EDGE('',*,*,#8382,.T.);
#12092=ORIENTED_EDGE('',*,*,#8383,.T.);
#12093=ORIENTED_EDGE('',*,*,#8382,.F.);
#12094=ORIENTED_EDGE('',*,*,#7816,.F.);
#12095=ORIENTED_EDGE('',*,*,#7814,.F.);
#12096=ORIENTED_EDGE('',*,*,#7810,.F.);
#12097=ORIENTED_EDGE('',*,*,#7806,.F.);
#12098=ORIENTED_EDGE('',*,*,#6954,.T.);
#12099=ORIENTED_EDGE('',*,*,#8384,.F.);
#12100=ORIENTED_EDGE('',*,*,#8385,.F.);
#12101=ORIENTED_EDGE('',*,*,#8386,.F.);
#12102=ORIENTED_EDGE('',*,*,#8387,.F.);
#12103=ORIENTED_EDGE('',*,*,#6948,.T.);
#12104=ORIENTED_EDGE('',*,*,#8388,.F.);
#12105=ORIENTED_EDGE('',*,*,#8389,.F.);
#12106=ORIENTED_EDGE('',*,*,#8390,.F.);
#12107=ORIENTED_EDGE('',*,*,#8391,.F.);
#12108=ORIENTED_EDGE('',*,*,#8392,.F.);
#12109=ORIENTED_EDGE('',*,*,#8393,.F.);
#12110=ORIENTED_EDGE('',*,*,#8394,.F.);
#12111=ORIENTED_EDGE('',*,*,#6952,.F.);
#12112=ORIENTED_EDGE('',*,*,#8395,.F.);
#12113=ORIENTED_EDGE('',*,*,#8396,.F.);
#12114=ORIENTED_EDGE('',*,*,#6947,.T.);
#12115=ORIENTED_EDGE('',*,*,#7719,.T.);
#12116=ORIENTED_EDGE('',*,*,#8397,.T.);
#12117=ORIENTED_EDGE('',*,*,#8398,.T.);
#12118=ORIENTED_EDGE('',*,*,#8388,.T.);
#12119=ORIENTED_EDGE('',*,*,#8399,.T.);
#12120=ORIENTED_EDGE('',*,*,#8400,.T.);
#12121=ORIENTED_EDGE('',*,*,#8373,.T.);
#12122=ORIENTED_EDGE('',*,*,#8401,.T.);
#12123=ORIENTED_EDGE('',*,*,#8402,.T.);
#12124=ORIENTED_EDGE('',*,*,#8391,.T.);
#12125=ORIENTED_EDGE('',*,*,#6949,.T.);
#12126=ORIENTED_EDGE('',*,*,#8387,.T.);
#12127=ORIENTED_EDGE('',*,*,#8403,.T.);
#12128=ORIENTED_EDGE('',*,*,#8404,.T.);
#12129=ORIENTED_EDGE('',*,*,#7738,.T.);
#12130=ORIENTED_EDGE('',*,*,#8405,.T.);
#12131=ORIENTED_EDGE('',*,*,#8403,.F.);
#12132=ORIENTED_EDGE('',*,*,#8393,.T.);
#12133=ORIENTED_EDGE('',*,*,#8406,.F.);
#12134=ORIENTED_EDGE('',*,*,#8407,.T.);
#12135=ORIENTED_EDGE('',*,*,#8399,.F.);
#12136=ORIENTED_EDGE('',*,*,#8390,.T.);
#12137=ORIENTED_EDGE('',*,*,#8408,.F.);
#12138=ORIENTED_EDGE('',*,*,#8409,.F.);
#12139=ORIENTED_EDGE('',*,*,#8410,.F.);
#12140=ORIENTED_EDGE('',*,*,#8411,.F.);
#12141=ORIENTED_EDGE('',*,*,#8412,.F.);
#12142=ORIENTED_EDGE('',*,*,#6951,.T.);
#12143=ORIENTED_EDGE('',*,*,#7732,.T.);
#12144=ORIENTED_EDGE('',*,*,#8413,.T.);
#12145=ORIENTED_EDGE('',*,*,#8395,.T.);
#12146=ORIENTED_EDGE('',*,*,#8414,.F.);
#12147=ORIENTED_EDGE('',*,*,#8411,.T.);
#12148=ORIENTED_EDGE('',*,*,#8415,.F.);
#12149=ORIENTED_EDGE('',*,*,#8396,.T.);
#12150=ORIENTED_EDGE('',*,*,#6953,.T.);
#12151=ORIENTED_EDGE('',*,*,#8394,.T.);
#12152=ORIENTED_EDGE('',*,*,#8416,.T.);
#12153=ORIENTED_EDGE('',*,*,#8384,.T.);
#12154=ORIENTED_EDGE('',*,*,#8417,.F.);
#12155=ORIENTED_EDGE('',*,*,#8412,.T.);
#12156=ORIENTED_EDGE('',*,*,#8418,.T.);
#12157=ORIENTED_EDGE('',*,*,#7730,.T.);
#12158=ORIENTED_EDGE('',*,*,#8419,.T.);
#12159=ORIENTED_EDGE('',*,*,#8410,.T.);
#12160=ORIENTED_EDGE('',*,*,#8420,.F.);
#12161=ORIENTED_EDGE('',*,*,#8386,.T.);
#12162=ORIENTED_EDGE('',*,*,#8421,.T.);
#12163=ORIENTED_EDGE('',*,*,#8378,.T.);
#12164=ORIENTED_EDGE('',*,*,#8422,.T.);
#12165=ORIENTED_EDGE('',*,*,#8409,.T.);
#12166=ORIENTED_EDGE('',*,*,#8420,.T.);
#12167=ORIENTED_EDGE('',*,*,#8422,.F.);
#12168=ORIENTED_EDGE('',*,*,#8377,.T.);
#12169=ORIENTED_EDGE('',*,*,#8383,.F.);
#12170=ORIENTED_EDGE('',*,*,#8379,.T.);
#12171=ORIENTED_EDGE('',*,*,#8421,.F.);
#12172=ORIENTED_EDGE('',*,*,#8417,.T.);
#12173=ORIENTED_EDGE('',*,*,#8369,.F.);
#12174=ORIENTED_EDGE('',*,*,#8415,.T.);
#12175=ORIENTED_EDGE('',*,*,#8419,.F.);
#12176=ORIENTED_EDGE('',*,*,#8385,.T.);
#12177=ORIENTED_EDGE('',*,*,#8416,.F.);
#12178=ORIENTED_EDGE('',*,*,#8418,.F.);
#12179=ORIENTED_EDGE('',*,*,#8414,.T.);
#12180=ORIENTED_EDGE('',*,*,#8413,.F.);
#12181=ORIENTED_EDGE('',*,*,#7731,.T.);
#12182=ORIENTED_EDGE('',*,*,#8423,.F.);
#12183=ORIENTED_EDGE('',*,*,#8424,.F.);
#12184=ORIENTED_EDGE('',*,*,#8425,.F.);
#12185=ORIENTED_EDGE('',*,*,#8426,.F.);
#12186=ORIENTED_EDGE('',*,*,#8427,.F.);
#12187=ORIENTED_EDGE('',*,*,#8426,.T.);
#12188=ORIENTED_EDGE('',*,*,#8428,.F.);
#12189=ORIENTED_EDGE('',*,*,#8429,.T.);
#12190=ORIENTED_EDGE('',*,*,#8430,.F.);
#12191=ORIENTED_EDGE('',*,*,#8429,.F.);
#12192=ORIENTED_EDGE('',*,*,#8431,.F.);
#12193=ORIENTED_EDGE('',*,*,#8432,.F.);
#12194=ORIENTED_EDGE('',*,*,#8433,.F.);
#12195=ORIENTED_EDGE('',*,*,#8432,.T.);
#12196=ORIENTED_EDGE('',*,*,#8434,.F.);
#12197=ORIENTED_EDGE('',*,*,#8435,.T.);
#12198=ORIENTED_EDGE('',*,*,#8436,.T.);
#12199=ORIENTED_EDGE('',*,*,#8437,.T.);
#12200=ORIENTED_EDGE('',*,*,#8438,.T.);
#12201=ORIENTED_EDGE('',*,*,#8439,.T.);
#12202=ORIENTED_EDGE('',*,*,#8440,.F.);
#12203=ORIENTED_EDGE('',*,*,#8441,.F.);
#12204=ORIENTED_EDGE('',*,*,#8442,.F.);
#12205=ORIENTED_EDGE('',*,*,#8443,.F.);
#12206=ORIENTED_EDGE('',*,*,#8444,.F.);
#12207=ORIENTED_EDGE('',*,*,#8435,.F.);
#12208=ORIENTED_EDGE('',*,*,#8445,.F.);
#12209=ORIENTED_EDGE('',*,*,#8446,.F.);
#12210=ORIENTED_EDGE('',*,*,#8447,.T.);
#12211=ORIENTED_EDGE('',*,*,#8425,.T.);
#12212=ORIENTED_EDGE('',*,*,#8448,.F.);
#12213=ORIENTED_EDGE('',*,*,#8449,.T.);
#12214=ORIENTED_EDGE('',*,*,#8450,.T.);
#12215=ORIENTED_EDGE('',*,*,#8451,.F.);
#12216=ORIENTED_EDGE('',*,*,#8452,.T.);
#12217=ORIENTED_EDGE('',*,*,#8448,.T.);
#12218=ORIENTED_EDGE('',*,*,#8453,.T.);
#12219=ORIENTED_EDGE('',*,*,#8434,.T.);
#12220=ORIENTED_EDGE('',*,*,#8454,.F.);
#12221=ORIENTED_EDGE('',*,*,#8455,.T.);
#12222=ORIENTED_EDGE('',*,*,#8454,.T.);
#12223=ORIENTED_EDGE('',*,*,#8431,.T.);
#12224=ORIENTED_EDGE('',*,*,#8456,.F.);
#12225=ORIENTED_EDGE('',*,*,#8457,.T.);
#12226=ORIENTED_EDGE('',*,*,#8428,.T.);
#12227=ORIENTED_EDGE('',*,*,#8447,.F.);
#12228=ORIENTED_EDGE('',*,*,#8458,.T.);
#12229=ORIENTED_EDGE('',*,*,#8456,.T.);
#12230=ORIENTED_EDGE('',*,*,#8451,.T.);
#12231=ORIENTED_EDGE('',*,*,#8442,.T.);
#12232=ORIENTED_EDGE('',*,*,#8437,.F.);
#12233=ORIENTED_EDGE('',*,*,#8459,.T.);
#12234=ORIENTED_EDGE('',*,*,#8460,.F.);
#12235=ORIENTED_EDGE('',*,*,#8446,.T.);
#12236=ORIENTED_EDGE('',*,*,#8438,.F.);
#12237=ORIENTED_EDGE('',*,*,#8441,.T.);
#12238=ORIENTED_EDGE('',*,*,#8439,.F.);
#12239=ORIENTED_EDGE('',*,*,#8445,.T.);
#12240=ORIENTED_EDGE('',*,*,#8453,.F.);
#12241=ORIENTED_EDGE('',*,*,#8461,.T.);
#12242=ORIENTED_EDGE('',*,*,#8458,.F.);
#12243=ORIENTED_EDGE('',*,*,#8449,.F.);
#12244=ORIENTED_EDGE('',*,*,#8452,.F.);
#12245=ORIENTED_EDGE('',*,*,#8459,.F.);
#12246=ORIENTED_EDGE('',*,*,#8436,.F.);
#12247=ORIENTED_EDGE('',*,*,#8461,.F.);
#12248=ORIENTED_EDGE('',*,*,#8455,.F.);
#12249=ORIENTED_EDGE('',*,*,#8457,.F.);
#12250=ORIENTED_EDGE('',*,*,#6929,.T.);
#12251=ORIENTED_EDGE('',*,*,#6496,.T.);
#12252=ORIENTED_EDGE('',*,*,#6778,.T.);
#12253=ORIENTED_EDGE('',*,*,#6773,.T.);
#12254=ORIENTED_EDGE('',*,*,#6760,.T.);
#12255=ORIENTED_EDGE('',*,*,#6853,.T.);
#12256=ORIENTED_EDGE('',*,*,#6909,.T.);
#12257=ORIENTED_EDGE('',*,*,#6922,.T.);
#12258=ORIENTED_EDGE('',*,*,#8460,.T.);
#12259=ORIENTED_EDGE('',*,*,#8440,.T.);
#12260=ORIENTED_EDGE('',*,*,#8462,.T.);
#12261=ORIENTED_EDGE('',*,*,#8423,.T.);
#12262=ORIENTED_EDGE('',*,*,#8427,.T.);
#12263=ORIENTED_EDGE('',*,*,#8430,.T.);
#12264=ORIENTED_EDGE('',*,*,#8433,.T.);
#12265=ORIENTED_EDGE('',*,*,#8444,.T.);
#12266=ORIENTED_EDGE('',*,*,#8443,.T.);
#12267=ORIENTED_EDGE('',*,*,#8450,.F.);
#12268=ORIENTED_EDGE('',*,*,#8424,.T.);
#12269=ORIENTED_EDGE('',*,*,#8462,.F.);
#12270=ORIENTED_EDGE('',*,*,#6845,.F.);
#12271=ORIENTED_EDGE('',*,*,#8463,.T.);
#12272=ORIENTED_EDGE('',*,*,#8464,.F.);
#12273=ORIENTED_EDGE('',*,*,#8465,.T.);
#12274=ORIENTED_EDGE('',*,*,#6660,.T.);
#12275=ORIENTED_EDGE('',*,*,#8466,.F.);
#12276=ORIENTED_EDGE('',*,*,#8467,.F.);
#12277=ORIENTED_EDGE('',*,*,#8466,.T.);
#12278=ORIENTED_EDGE('',*,*,#6750,.T.);
#12279=ORIENTED_EDGE('',*,*,#8468,.F.);
#12280=ORIENTED_EDGE('',*,*,#8469,.F.);
#12281=ORIENTED_EDGE('',*,*,#8468,.T.);
#12282=ORIENTED_EDGE('',*,*,#6752,.T.);
#12283=ORIENTED_EDGE('',*,*,#6690,.T.);
#12284=ORIENTED_EDGE('',*,*,#8470,.T.);
#12285=ORIENTED_EDGE('',*,*,#8471,.F.);
#12286=ORIENTED_EDGE('',*,*,#8470,.F.);
#12287=ORIENTED_EDGE('',*,*,#6689,.F.);
#12288=ORIENTED_EDGE('',*,*,#6723,.T.);
#12289=ORIENTED_EDGE('',*,*,#8472,.T.);
#12290=ORIENTED_EDGE('',*,*,#8473,.T.);
#12291=ORIENTED_EDGE('',*,*,#8474,.T.);
#12292=ORIENTED_EDGE('',*,*,#8475,.F.);
#12293=ORIENTED_EDGE('',*,*,#8469,.T.);
#12294=ORIENTED_EDGE('',*,*,#8476,.F.);
#12295=ORIENTED_EDGE('',*,*,#6741,.T.);
#12296=ORIENTED_EDGE('',*,*,#8477,.T.);
#12297=ORIENTED_EDGE('',*,*,#8464,.T.);
#12298=ORIENTED_EDGE('',*,*,#8478,.F.);
#12299=ORIENTED_EDGE('',*,*,#6739,.T.);
#12300=ORIENTED_EDGE('',*,*,#8478,.T.);
#12301=ORIENTED_EDGE('',*,*,#8467,.T.);
#12302=ORIENTED_EDGE('',*,*,#8475,.T.);
#12303=ORIENTED_EDGE('',*,*,#6740,.T.);
#12304=ORIENTED_EDGE('',*,*,#8476,.T.);
#12305=ORIENTED_EDGE('',*,*,#8471,.T.);
#12306=ORIENTED_EDGE('',*,*,#8479,.F.);
#12307=ORIENTED_EDGE('',*,*,#6742,.T.);
#12308=ORIENTED_EDGE('',*,*,#8479,.T.);
#12309=ORIENTED_EDGE('',*,*,#8480,.T.);
#12310=ORIENTED_EDGE('',*,*,#6731,.F.);
#12311=ORIENTED_EDGE('',*,*,#6743,.T.);
#12312=ORIENTED_EDGE('',*,*,#8481,.F.);
#12313=ORIENTED_EDGE('',*,*,#6732,.F.);
#12314=ORIENTED_EDGE('',*,*,#6726,.T.);
#12315=ORIENTED_EDGE('',*,*,#8480,.F.);
#12316=ORIENTED_EDGE('',*,*,#8474,.F.);
#12317=ORIENTED_EDGE('',*,*,#8482,.F.);
#12318=ORIENTED_EDGE('',*,*,#8483,.F.);
#12319=ORIENTED_EDGE('',*,*,#6711,.F.);
#12320=ORIENTED_EDGE('',*,*,#8484,.F.);
#12321=ORIENTED_EDGE('',*,*,#8485,.F.);
#12322=ORIENTED_EDGE('',*,*,#8486,.F.);
#12323=ORIENTED_EDGE('',*,*,#8487,.F.);
#12324=ORIENTED_EDGE('',*,*,#8486,.T.);
#12325=ORIENTED_EDGE('',*,*,#8488,.T.);
#12326=ORIENTED_EDGE('',*,*,#8489,.T.);
#12327=ORIENTED_EDGE('',*,*,#6718,.T.);
#12328=ORIENTED_EDGE('',*,*,#6651,.F.);
#12329=ORIENTED_EDGE('',*,*,#8490,.F.);
#12330=ORIENTED_EDGE('',*,*,#8491,.F.);
#12331=ORIENTED_EDGE('',*,*,#8490,.T.);
#12332=ORIENTED_EDGE('',*,*,#6650,.F.);
#12333=ORIENTED_EDGE('',*,*,#6662,.T.);
#12334=ORIENTED_EDGE('',*,*,#8492,.T.);
#12335=ORIENTED_EDGE('',*,*,#8493,.F.);
#12336=ORIENTED_EDGE('',*,*,#8492,.F.);
#12337=ORIENTED_EDGE('',*,*,#6661,.T.);
#12338=ORIENTED_EDGE('',*,*,#8494,.T.);
#12339=ORIENTED_EDGE('',*,*,#8495,.F.);
#12340=ORIENTED_EDGE('',*,*,#8494,.F.);
#12341=ORIENTED_EDGE('',*,*,#6654,.T.);
#12342=ORIENTED_EDGE('',*,*,#8496,.T.);
#12343=ORIENTED_EDGE('',*,*,#8497,.F.);
#12344=ORIENTED_EDGE('',*,*,#8496,.F.);
#12345=ORIENTED_EDGE('',*,*,#6653,.F.);
#12346=ORIENTED_EDGE('',*,*,#8465,.F.);
#12347=ORIENTED_EDGE('',*,*,#8477,.F.);
#12348=ORIENTED_EDGE('',*,*,#6738,.T.);
#12349=ORIENTED_EDGE('',*,*,#8498,.F.);
#12350=ORIENTED_EDGE('',*,*,#8491,.T.);
#12351=ORIENTED_EDGE('',*,*,#8499,.F.);
#12352=ORIENTED_EDGE('',*,*,#6746,.T.);
#12353=ORIENTED_EDGE('',*,*,#8498,.T.);
#12354=ORIENTED_EDGE('',*,*,#6745,.T.);
#12355=ORIENTED_EDGE('',*,*,#8500,.F.);
#12356=ORIENTED_EDGE('',*,*,#8487,.T.);
#12357=ORIENTED_EDGE('',*,*,#8500,.T.);
#12358=ORIENTED_EDGE('',*,*,#6744,.T.);
#12359=ORIENTED_EDGE('',*,*,#6733,.F.);
#12360=ORIENTED_EDGE('',*,*,#8481,.T.);
#12361=ORIENTED_EDGE('',*,*,#8497,.T.);
#12362=ORIENTED_EDGE('',*,*,#6737,.T.);
#12363=ORIENTED_EDGE('',*,*,#8501,.F.);
#12364=ORIENTED_EDGE('',*,*,#8495,.T.);
#12365=ORIENTED_EDGE('',*,*,#8501,.T.);
#12366=ORIENTED_EDGE('',*,*,#6747,.T.);
#12367=ORIENTED_EDGE('',*,*,#8499,.T.);
#12368=ORIENTED_EDGE('',*,*,#8493,.T.);
#12369=ORIENTED_EDGE('',*,*,#8502,.T.);
#12370=ORIENTED_EDGE('',*,*,#8503,.T.);
#12371=ORIENTED_EDGE('',*,*,#6480,.F.);
#12372=ORIENTED_EDGE('',*,*,#8504,.F.);
#12373=ORIENTED_EDGE('',*,*,#8503,.F.);
#12374=ORIENTED_EDGE('',*,*,#8505,.T.);
#12375=ORIENTED_EDGE('',*,*,#6483,.F.);
#12376=ORIENTED_EDGE('',*,*,#6482,.F.);
#12377=ORIENTED_EDGE('',*,*,#8506,.F.);
#12378=ORIENTED_EDGE('',*,*,#8507,.T.);
#12379=ORIENTED_EDGE('',*,*,#6837,.T.);
#12380=ORIENTED_EDGE('',*,*,#6838,.T.);
#12381=ORIENTED_EDGE('',*,*,#8507,.F.);
#12382=ORIENTED_EDGE('',*,*,#6479,.T.);
#12383=ORIENTED_EDGE('',*,*,#8506,.T.);
#12384=ORIENTED_EDGE('',*,*,#6481,.F.);
#12385=ORIENTED_EDGE('',*,*,#8504,.T.);
#12386=ORIENTED_EDGE('',*,*,#8502,.F.);
#12387=ORIENTED_EDGE('',*,*,#8508,.T.);
#12388=ORIENTED_EDGE('',*,*,#8463,.F.);
#12389=ORIENTED_EDGE('',*,*,#8508,.F.);
#12390=ORIENTED_EDGE('',*,*,#8505,.F.);
#12391=ORIENTED_EDGE('',*,*,#8509,.F.);
#12392=ORIENTED_EDGE('',*,*,#8408,.T.);
#12393=ORIENTED_EDGE('',*,*,#8389,.T.);
#12394=ORIENTED_EDGE('',*,*,#8398,.F.);
#12395=ORIENTED_EDGE('',*,*,#8510,.F.);
#12396=ORIENTED_EDGE('',*,*,#8509,.T.);
#12397=ORIENTED_EDGE('',*,*,#8397,.F.);
#12398=ORIENTED_EDGE('',*,*,#7718,.T.);
#12399=ORIENTED_EDGE('',*,*,#8511,.F.);
#12400=ORIENTED_EDGE('',*,*,#8510,.T.);
#12401=ORIENTED_EDGE('',*,*,#7717,.T.);
#12402=ORIENTED_EDGE('',*,*,#7724,.F.);
#12403=ORIENTED_EDGE('',*,*,#8512,.F.);
#12404=ORIENTED_EDGE('',*,*,#8511,.T.);
#12405=ORIENTED_EDGE('',*,*,#7723,.F.);
#12406=ORIENTED_EDGE('',*,*,#8375,.T.);
#12407=ORIENTED_EDGE('',*,*,#8407,.F.);
#12408=ORIENTED_EDGE('',*,*,#8512,.T.);
#12409=ORIENTED_EDGE('',*,*,#8374,.T.);
#12410=ORIENTED_EDGE('',*,*,#8400,.F.);
#12411=ORIENTED_EDGE('',*,*,#8513,.F.);
#12412=ORIENTED_EDGE('',*,*,#8406,.T.);
#12413=ORIENTED_EDGE('',*,*,#8392,.T.);
#12414=ORIENTED_EDGE('',*,*,#8402,.F.);
#12415=ORIENTED_EDGE('',*,*,#8514,.F.);
#12416=ORIENTED_EDGE('',*,*,#8513,.T.);
#12417=ORIENTED_EDGE('',*,*,#8401,.F.);
#12418=ORIENTED_EDGE('',*,*,#8372,.T.);
#12419=ORIENTED_EDGE('',*,*,#8515,.F.);
#12420=ORIENTED_EDGE('',*,*,#8514,.T.);
#12421=ORIENTED_EDGE('',*,*,#8371,.T.);
#12422=ORIENTED_EDGE('',*,*,#8381,.F.);
#12423=ORIENTED_EDGE('',*,*,#8516,.F.);
#12424=ORIENTED_EDGE('',*,*,#8515,.T.);
#12425=ORIENTED_EDGE('',*,*,#8380,.F.);
#12426=ORIENTED_EDGE('',*,*,#7740,.T.);
#12427=ORIENTED_EDGE('',*,*,#8405,.F.);
#12428=ORIENTED_EDGE('',*,*,#8516,.T.);
#12429=ORIENTED_EDGE('',*,*,#7739,.T.);
#12430=ORIENTED_EDGE('',*,*,#8404,.F.);
#12431=ORIENTED_EDGE('',*,*,#8517,.F.);
#12432=ORIENTED_EDGE('',*,*,#8308,.T.);
#12433=ORIENTED_EDGE('',*,*,#8367,.T.);
#12434=ORIENTED_EDGE('',*,*,#8300,.F.);
#12435=ORIENTED_EDGE('',*,*,#8518,.F.);
#12436=ORIENTED_EDGE('',*,*,#8517,.T.);
#12437=ORIENTED_EDGE('',*,*,#8299,.F.);
#12438=ORIENTED_EDGE('',*,*,#8145,.T.);
#12439=ORIENTED_EDGE('',*,*,#8519,.F.);
#12440=ORIENTED_EDGE('',*,*,#8518,.T.);
#12441=ORIENTED_EDGE('',*,*,#8144,.T.);
#12442=ORIENTED_EDGE('',*,*,#8256,.F.);
#12443=ORIENTED_EDGE('',*,*,#8520,.F.);
#12444=ORIENTED_EDGE('',*,*,#8519,.T.);
#12445=ORIENTED_EDGE('',*,*,#8255,.F.);
#12446=ORIENTED_EDGE('',*,*,#8239,.T.);
#12447=ORIENTED_EDGE('',*,*,#8306,.F.);
#12448=ORIENTED_EDGE('',*,*,#8520,.T.);
#12449=ORIENTED_EDGE('',*,*,#8238,.T.);
#12450=ORIENTED_EDGE('',*,*,#8305,.F.);
#12451=ORIENTED_EDGE('',*,*,#8521,.F.);
#12452=ORIENTED_EDGE('',*,*,#8298,.T.);
#12453=ORIENTED_EDGE('',*,*,#8366,.T.);
#12454=ORIENTED_EDGE('',*,*,#8284,.F.);
#12455=ORIENTED_EDGE('',*,*,#8522,.F.);
#12456=ORIENTED_EDGE('',*,*,#8521,.T.);
#12457=ORIENTED_EDGE('',*,*,#8283,.F.);
#12458=ORIENTED_EDGE('',*,*,#8244,.T.);
#12459=ORIENTED_EDGE('',*,*,#8523,.F.);
#12460=ORIENTED_EDGE('',*,*,#8522,.T.);
#12461=ORIENTED_EDGE('',*,*,#8243,.T.);
#12462=ORIENTED_EDGE('',*,*,#8295,.F.);
#12463=ORIENTED_EDGE('',*,*,#8524,.F.);
#12464=ORIENTED_EDGE('',*,*,#8523,.T.);
#12465=ORIENTED_EDGE('',*,*,#8294,.F.);
#12466=ORIENTED_EDGE('',*,*,#8150,.T.);
#12467=ORIENTED_EDGE('',*,*,#8296,.F.);
#12468=ORIENTED_EDGE('',*,*,#8524,.T.);
#12469=ORIENTED_EDGE('',*,*,#8149,.T.);
#12470=ORIENTED_EDGE('',*,*,#8293,.F.);
#12471=ORIENTED_EDGE('',*,*,#8525,.F.);
#12472=ORIENTED_EDGE('',*,*,#8290,.T.);
#12473=ORIENTED_EDGE('',*,*,#8365,.T.);
#12474=ORIENTED_EDGE('',*,*,#8281,.F.);
#12475=ORIENTED_EDGE('',*,*,#8526,.F.);
#12476=ORIENTED_EDGE('',*,*,#8525,.T.);
#12477=ORIENTED_EDGE('',*,*,#8280,.F.);
#12478=ORIENTED_EDGE('',*,*,#8135,.T.);
#12479=ORIENTED_EDGE('',*,*,#8527,.F.);
#12480=ORIENTED_EDGE('',*,*,#8526,.T.);
#12481=ORIENTED_EDGE('',*,*,#8134,.T.);
#12482=ORIENTED_EDGE('',*,*,#8260,.F.);
#12483=ORIENTED_EDGE('',*,*,#8528,.F.);
#12484=ORIENTED_EDGE('',*,*,#8527,.T.);
#12485=ORIENTED_EDGE('',*,*,#8259,.F.);
#12486=ORIENTED_EDGE('',*,*,#8247,.T.);
#12487=ORIENTED_EDGE('',*,*,#8288,.F.);
#12488=ORIENTED_EDGE('',*,*,#8528,.T.);
#12489=ORIENTED_EDGE('',*,*,#8246,.T.);
#12490=ORIENTED_EDGE('',*,*,#8287,.F.);
#12491=ORIENTED_EDGE('',*,*,#8529,.F.);
#12492=ORIENTED_EDGE('',*,*,#8279,.T.);
#12493=ORIENTED_EDGE('',*,*,#8364,.T.);
#12494=ORIENTED_EDGE('',*,*,#8264,.F.);
#12495=ORIENTED_EDGE('',*,*,#8530,.F.);
#12496=ORIENTED_EDGE('',*,*,#8529,.T.);
#12497=ORIENTED_EDGE('',*,*,#8263,.F.);
#12498=ORIENTED_EDGE('',*,*,#8252,.T.);
#12499=ORIENTED_EDGE('',*,*,#8531,.F.);
#12500=ORIENTED_EDGE('',*,*,#8530,.T.);
#12501=ORIENTED_EDGE('',*,*,#8251,.T.);
#12502=ORIENTED_EDGE('',*,*,#8276,.F.);
#12503=ORIENTED_EDGE('',*,*,#8532,.F.);
#12504=ORIENTED_EDGE('',*,*,#8531,.T.);
#12505=ORIENTED_EDGE('',*,*,#8275,.F.);
#12506=ORIENTED_EDGE('',*,*,#8130,.T.);
#12507=ORIENTED_EDGE('',*,*,#8277,.F.);
#12508=ORIENTED_EDGE('',*,*,#8532,.T.);
#12509=ORIENTED_EDGE('',*,*,#8129,.T.);
#12510=ORIENTED_EDGE('',*,*,#8274,.F.);
#12511=ORIENTED_EDGE('',*,*,#8533,.F.);
#12512=ORIENTED_EDGE('',*,*,#8040,.T.);
#12513=ORIENTED_EDGE('',*,*,#7975,.T.);
#12514=ORIENTED_EDGE('',*,*,#8035,.F.);
#12515=ORIENTED_EDGE('',*,*,#8534,.F.);
#12516=ORIENTED_EDGE('',*,*,#8533,.T.);
#12517=ORIENTED_EDGE('',*,*,#8034,.F.);
#12518=ORIENTED_EDGE('',*,*,#7862,.T.);
#12519=ORIENTED_EDGE('',*,*,#8535,.F.);
#12520=ORIENTED_EDGE('',*,*,#8534,.T.);
#12521=ORIENTED_EDGE('',*,*,#7861,.T.);
#12522=ORIENTED_EDGE('',*,*,#8000,.F.);
#12523=ORIENTED_EDGE('',*,*,#8536,.F.);
#12524=ORIENTED_EDGE('',*,*,#8535,.T.);
#12525=ORIENTED_EDGE('',*,*,#7999,.F.);
#12526=ORIENTED_EDGE('',*,*,#7983,.T.);
#12527=ORIENTED_EDGE('',*,*,#8039,.F.);
#12528=ORIENTED_EDGE('',*,*,#8536,.T.);
#12529=ORIENTED_EDGE('',*,*,#7982,.T.);
#12530=ORIENTED_EDGE('',*,*,#8038,.F.);
#12531=ORIENTED_EDGE('',*,*,#8537,.F.);
#12532=ORIENTED_EDGE('',*,*,#8033,.T.);
#12533=ORIENTED_EDGE('',*,*,#7971,.T.);
#12534=ORIENTED_EDGE('',*,*,#8023,.F.);
#12535=ORIENTED_EDGE('',*,*,#8538,.F.);
#12536=ORIENTED_EDGE('',*,*,#8537,.T.);
#12537=ORIENTED_EDGE('',*,*,#8022,.F.);
#12538=ORIENTED_EDGE('',*,*,#7988,.T.);
#12539=ORIENTED_EDGE('',*,*,#8539,.F.);
#12540=ORIENTED_EDGE('',*,*,#8538,.T.);
#12541=ORIENTED_EDGE('',*,*,#7987,.T.);
#12542=ORIENTED_EDGE('',*,*,#8031,.F.);
#12543=ORIENTED_EDGE('',*,*,#8540,.F.);
#12544=ORIENTED_EDGE('',*,*,#8539,.T.);
#12545=ORIENTED_EDGE('',*,*,#8030,.F.);
#12546=ORIENTED_EDGE('',*,*,#7867,.T.);
#12547=ORIENTED_EDGE('',*,*,#8032,.F.);
#12548=ORIENTED_EDGE('',*,*,#8540,.T.);
#12549=ORIENTED_EDGE('',*,*,#7866,.T.);
#12550=ORIENTED_EDGE('',*,*,#8029,.F.);
#12551=ORIENTED_EDGE('',*,*,#8541,.F.);
#12552=ORIENTED_EDGE('',*,*,#8027,.T.);
#12553=ORIENTED_EDGE('',*,*,#7968,.T.);
#12554=ORIENTED_EDGE('',*,*,#8021,.F.);
#12555=ORIENTED_EDGE('',*,*,#8542,.F.);
#12556=ORIENTED_EDGE('',*,*,#8541,.T.);
#12557=ORIENTED_EDGE('',*,*,#8020,.F.);
#12558=ORIENTED_EDGE('',*,*,#7852,.T.);
#12559=ORIENTED_EDGE('',*,*,#8543,.F.);
#12560=ORIENTED_EDGE('',*,*,#8542,.T.);
#12561=ORIENTED_EDGE('',*,*,#7851,.T.);
#12562=ORIENTED_EDGE('',*,*,#8004,.F.);
#12563=ORIENTED_EDGE('',*,*,#8544,.F.);
#12564=ORIENTED_EDGE('',*,*,#8543,.T.);
#12565=ORIENTED_EDGE('',*,*,#8003,.F.);
#12566=ORIENTED_EDGE('',*,*,#7991,.T.);
#12567=ORIENTED_EDGE('',*,*,#8026,.F.);
#12568=ORIENTED_EDGE('',*,*,#8544,.T.);
#12569=ORIENTED_EDGE('',*,*,#7990,.T.);
#12570=ORIENTED_EDGE('',*,*,#8025,.F.);
#12571=ORIENTED_EDGE('',*,*,#8545,.F.);
#12572=ORIENTED_EDGE('',*,*,#8019,.T.);
#12573=ORIENTED_EDGE('',*,*,#7964,.T.);
#12574=ORIENTED_EDGE('',*,*,#8008,.F.);
#12575=ORIENTED_EDGE('',*,*,#8546,.F.);
#12576=ORIENTED_EDGE('',*,*,#8545,.T.);
#12577=ORIENTED_EDGE('',*,*,#8007,.F.);
#12578=ORIENTED_EDGE('',*,*,#7996,.T.);
#12579=ORIENTED_EDGE('',*,*,#8547,.F.);
#12580=ORIENTED_EDGE('',*,*,#8546,.T.);
#12581=ORIENTED_EDGE('',*,*,#7995,.T.);
#12582=ORIENTED_EDGE('',*,*,#8017,.F.);
#12583=ORIENTED_EDGE('',*,*,#8548,.F.);
#12584=ORIENTED_EDGE('',*,*,#8547,.T.);
#12585=ORIENTED_EDGE('',*,*,#8016,.F.);
#12586=ORIENTED_EDGE('',*,*,#7847,.T.);
#12587=ORIENTED_EDGE('',*,*,#8018,.F.);
#12588=ORIENTED_EDGE('',*,*,#8548,.T.);
#12589=ORIENTED_EDGE('',*,*,#7846,.T.);
#12590=ORIENTED_EDGE('',*,*,#8015,.F.);
#12591=ORIENTED_EDGE('',*,*,#8549,.T.);
#12592=ORIENTED_EDGE('',*,*,#7471,.F.);
#12593=ORIENTED_EDGE('',*,*,#7630,.T.);
#12594=ORIENTED_EDGE('',*,*,#7635,.F.);
#12595=ORIENTED_EDGE('',*,*,#8550,.T.);
#12596=ORIENTED_EDGE('',*,*,#7585,.T.);
#12597=ORIENTED_EDGE('',*,*,#7472,.F.);
#12598=ORIENTED_EDGE('',*,*,#8549,.F.);
#12599=ORIENTED_EDGE('',*,*,#8551,.T.);
#12600=ORIENTED_EDGE('',*,*,#7580,.F.);
#12601=ORIENTED_EDGE('',*,*,#7586,.T.);
#12602=ORIENTED_EDGE('',*,*,#8550,.F.);
#12603=ORIENTED_EDGE('',*,*,#8552,.T.);
#12604=ORIENTED_EDGE('',*,*,#7632,.T.);
#12605=ORIENTED_EDGE('',*,*,#7581,.F.);
#12606=ORIENTED_EDGE('',*,*,#8551,.F.);
#12607=ORIENTED_EDGE('',*,*,#8552,.F.);
#12608=ORIENTED_EDGE('',*,*,#7637,.T.);
#12609=ORIENTED_EDGE('',*,*,#7693,.F.);
#12610=ORIENTED_EDGE('',*,*,#7633,.T.);
#12611=ORIENTED_EDGE('',*,*,#8553,.T.);
#12612=ORIENTED_EDGE('',*,*,#7575,.F.);
#12613=ORIENTED_EDGE('',*,*,#7612,.T.);
#12614=ORIENTED_EDGE('',*,*,#7625,.F.);
#12615=ORIENTED_EDGE('',*,*,#8554,.T.);
#12616=ORIENTED_EDGE('',*,*,#7623,.T.);
#12617=ORIENTED_EDGE('',*,*,#7576,.F.);
#12618=ORIENTED_EDGE('',*,*,#8553,.F.);
#12619=ORIENTED_EDGE('',*,*,#8555,.T.);
#12620=ORIENTED_EDGE('',*,*,#7476,.F.);
#12621=ORIENTED_EDGE('',*,*,#7624,.T.);
#12622=ORIENTED_EDGE('',*,*,#8554,.F.);
#12623=ORIENTED_EDGE('',*,*,#8556,.T.);
#12624=ORIENTED_EDGE('',*,*,#7620,.T.);
#12625=ORIENTED_EDGE('',*,*,#7477,.F.);
#12626=ORIENTED_EDGE('',*,*,#8555,.F.);
#12627=ORIENTED_EDGE('',*,*,#8556,.F.);
#12628=ORIENTED_EDGE('',*,*,#7627,.T.);
#12629=ORIENTED_EDGE('',*,*,#7694,.F.);
#12630=ORIENTED_EDGE('',*,*,#7621,.T.);
#12631=ORIENTED_EDGE('',*,*,#8557,.T.);
#12632=ORIENTED_EDGE('',*,*,#7461,.F.);
#12633=ORIENTED_EDGE('',*,*,#7611,.T.);
#12634=ORIENTED_EDGE('',*,*,#7617,.F.);
#12635=ORIENTED_EDGE('',*,*,#8558,.T.);
#12636=ORIENTED_EDGE('',*,*,#7589,.T.);
#12637=ORIENTED_EDGE('',*,*,#7462,.F.);
#12638=ORIENTED_EDGE('',*,*,#8557,.F.);
#12639=ORIENTED_EDGE('',*,*,#8559,.T.);
#12640=ORIENTED_EDGE('',*,*,#7572,.F.);
#12641=ORIENTED_EDGE('',*,*,#7590,.T.);
#12642=ORIENTED_EDGE('',*,*,#8558,.F.);
#12643=ORIENTED_EDGE('',*,*,#8560,.T.);
#12644=ORIENTED_EDGE('',*,*,#7613,.T.);
#12645=ORIENTED_EDGE('',*,*,#7573,.F.);
#12646=ORIENTED_EDGE('',*,*,#8559,.F.);
#12647=ORIENTED_EDGE('',*,*,#8560,.F.);
#12648=ORIENTED_EDGE('',*,*,#7619,.T.);
#12649=ORIENTED_EDGE('',*,*,#7695,.F.);
#12650=ORIENTED_EDGE('',*,*,#7614,.T.);
#12651=ORIENTED_EDGE('',*,*,#8561,.T.);
#12652=ORIENTED_EDGE('',*,*,#7567,.F.);
#12653=ORIENTED_EDGE('',*,*,#7592,.T.);
#12654=ORIENTED_EDGE('',*,*,#7606,.F.);
#12655=ORIENTED_EDGE('',*,*,#8562,.T.);
#12656=ORIENTED_EDGE('',*,*,#7604,.T.);
#12657=ORIENTED_EDGE('',*,*,#7568,.F.);
#12658=ORIENTED_EDGE('',*,*,#8561,.F.);
#12659=ORIENTED_EDGE('',*,*,#8563,.T.);
#12660=ORIENTED_EDGE('',*,*,#7456,.F.);
#12661=ORIENTED_EDGE('',*,*,#7605,.T.);
#12662=ORIENTED_EDGE('',*,*,#8562,.F.);
#12663=ORIENTED_EDGE('',*,*,#8564,.T.);
#12664=ORIENTED_EDGE('',*,*,#7601,.T.);
#12665=ORIENTED_EDGE('',*,*,#7457,.F.);
#12666=ORIENTED_EDGE('',*,*,#8563,.F.);
#12667=ORIENTED_EDGE('',*,*,#8564,.F.);
#12668=ORIENTED_EDGE('',*,*,#7608,.T.);
#12669=ORIENTED_EDGE('',*,*,#7696,.F.);
#12670=ORIENTED_EDGE('',*,*,#7602,.T.);
#12671=ORIENTED_EDGE('',*,*,#8565,.T.);
#12672=ORIENTED_EDGE('',*,*,#7197,.F.);
#12673=ORIENTED_EDGE('',*,*,#7356,.T.);
#12674=ORIENTED_EDGE('',*,*,#7361,.F.);
#12675=ORIENTED_EDGE('',*,*,#8566,.T.);
#12676=ORIENTED_EDGE('',*,*,#7311,.T.);
#12677=ORIENTED_EDGE('',*,*,#7198,.F.);
#12678=ORIENTED_EDGE('',*,*,#8565,.F.);
#12679=ORIENTED_EDGE('',*,*,#8567,.T.);
#12680=ORIENTED_EDGE('',*,*,#7306,.F.);
#12681=ORIENTED_EDGE('',*,*,#7312,.T.);
#12682=ORIENTED_EDGE('',*,*,#8566,.F.);
#12683=ORIENTED_EDGE('',*,*,#8568,.T.);
#12684=ORIENTED_EDGE('',*,*,#7358,.T.);
#12685=ORIENTED_EDGE('',*,*,#7307,.F.);
#12686=ORIENTED_EDGE('',*,*,#8567,.F.);
#12687=ORIENTED_EDGE('',*,*,#8568,.F.);
#12688=ORIENTED_EDGE('',*,*,#7363,.T.);
#12689=ORIENTED_EDGE('',*,*,#7956,.F.);
#12690=ORIENTED_EDGE('',*,*,#7359,.T.);
#12691=ORIENTED_EDGE('',*,*,#8569,.T.);
#12692=ORIENTED_EDGE('',*,*,#7301,.F.);
#12693=ORIENTED_EDGE('',*,*,#7338,.T.);
#12694=ORIENTED_EDGE('',*,*,#7351,.F.);
#12695=ORIENTED_EDGE('',*,*,#8570,.T.);
#12696=ORIENTED_EDGE('',*,*,#7349,.T.);
#12697=ORIENTED_EDGE('',*,*,#7302,.F.);
#12698=ORIENTED_EDGE('',*,*,#8569,.F.);
#12699=ORIENTED_EDGE('',*,*,#8571,.T.);
#12700=ORIENTED_EDGE('',*,*,#7202,.F.);
#12701=ORIENTED_EDGE('',*,*,#7350,.T.);
#12702=ORIENTED_EDGE('',*,*,#8570,.F.);
#12703=ORIENTED_EDGE('',*,*,#8572,.T.);
#12704=ORIENTED_EDGE('',*,*,#7346,.T.);
#12705=ORIENTED_EDGE('',*,*,#7203,.F.);
#12706=ORIENTED_EDGE('',*,*,#8571,.F.);
#12707=ORIENTED_EDGE('',*,*,#8572,.F.);
#12708=ORIENTED_EDGE('',*,*,#7353,.T.);
#12709=ORIENTED_EDGE('',*,*,#7957,.F.);
#12710=ORIENTED_EDGE('',*,*,#7347,.T.);
#12711=ORIENTED_EDGE('',*,*,#8573,.T.);
#12712=ORIENTED_EDGE('',*,*,#7187,.F.);
#12713=ORIENTED_EDGE('',*,*,#7337,.T.);
#12714=ORIENTED_EDGE('',*,*,#7343,.F.);
#12715=ORIENTED_EDGE('',*,*,#8574,.T.);
#12716=ORIENTED_EDGE('',*,*,#7315,.T.);
#12717=ORIENTED_EDGE('',*,*,#7188,.F.);
#12718=ORIENTED_EDGE('',*,*,#8573,.F.);
#12719=ORIENTED_EDGE('',*,*,#8575,.T.);
#12720=ORIENTED_EDGE('',*,*,#7298,.F.);
#12721=ORIENTED_EDGE('',*,*,#7316,.T.);
#12722=ORIENTED_EDGE('',*,*,#8574,.F.);
#12723=ORIENTED_EDGE('',*,*,#8576,.T.);
#12724=ORIENTED_EDGE('',*,*,#7339,.T.);
#12725=ORIENTED_EDGE('',*,*,#7299,.F.);
#12726=ORIENTED_EDGE('',*,*,#8575,.F.);
#12727=ORIENTED_EDGE('',*,*,#8576,.F.);
#12728=ORIENTED_EDGE('',*,*,#7345,.T.);
#12729=ORIENTED_EDGE('',*,*,#7958,.F.);
#12730=ORIENTED_EDGE('',*,*,#7340,.T.);
#12731=ORIENTED_EDGE('',*,*,#8577,.T.);
#12732=ORIENTED_EDGE('',*,*,#7293,.F.);
#12733=ORIENTED_EDGE('',*,*,#7318,.T.);
#12734=ORIENTED_EDGE('',*,*,#7332,.F.);
#12735=ORIENTED_EDGE('',*,*,#8578,.T.);
#12736=ORIENTED_EDGE('',*,*,#7330,.T.);
#12737=ORIENTED_EDGE('',*,*,#7294,.F.);
#12738=ORIENTED_EDGE('',*,*,#8577,.F.);
#12739=ORIENTED_EDGE('',*,*,#8579,.T.);
#12740=ORIENTED_EDGE('',*,*,#7182,.F.);
#12741=ORIENTED_EDGE('',*,*,#7331,.T.);
#12742=ORIENTED_EDGE('',*,*,#8578,.F.);
#12743=ORIENTED_EDGE('',*,*,#8580,.T.);
#12744=ORIENTED_EDGE('',*,*,#7327,.T.);
#12745=ORIENTED_EDGE('',*,*,#7183,.F.);
#12746=ORIENTED_EDGE('',*,*,#8579,.F.);
#12747=ORIENTED_EDGE('',*,*,#8580,.F.);
#12748=ORIENTED_EDGE('',*,*,#7334,.T.);
#12749=ORIENTED_EDGE('',*,*,#7959,.F.);
#12750=ORIENTED_EDGE('',*,*,#7328,.T.);
#12751=ORIENTED_EDGE('',*,*,#8581,.T.);
#12752=ORIENTED_EDGE('',*,*,#7068,.F.);
#12753=ORIENTED_EDGE('',*,*,#6995,.T.);
#12754=ORIENTED_EDGE('',*,*,#7007,.F.);
#12755=ORIENTED_EDGE('',*,*,#8582,.T.);
#12756=ORIENTED_EDGE('',*,*,#6989,.T.);
#12757=ORIENTED_EDGE('',*,*,#7069,.F.);
#12758=ORIENTED_EDGE('',*,*,#8581,.F.);
#12759=ORIENTED_EDGE('',*,*,#8583,.T.);
#12760=ORIENTED_EDGE('',*,*,#7013,.F.);
#12761=ORIENTED_EDGE('',*,*,#6990,.T.);
#12762=ORIENTED_EDGE('',*,*,#8582,.F.);
#12763=ORIENTED_EDGE('',*,*,#8584,.T.);
#12764=ORIENTED_EDGE('',*,*,#7001,.T.);
#12765=ORIENTED_EDGE('',*,*,#7014,.F.);
#12766=ORIENTED_EDGE('',*,*,#8583,.F.);
#12767=ORIENTED_EDGE('',*,*,#8584,.F.);
#12768=ORIENTED_EDGE('',*,*,#7008,.T.);
#12769=ORIENTED_EDGE('',*,*,#6982,.F.);
#12770=ORIENTED_EDGE('',*,*,#6997,.T.);
#12771=ORIENTED_EDGE('',*,*,#8585,.T.);
#12772=ORIENTED_EDGE('',*,*,#7015,.F.);
#12773=ORIENTED_EDGE('',*,*,#6999,.T.);
#12774=ORIENTED_EDGE('',*,*,#7005,.F.);
#12775=ORIENTED_EDGE('',*,*,#8586,.T.);
#12776=ORIENTED_EDGE('',*,*,#7057,.T.);
#12777=ORIENTED_EDGE('',*,*,#7016,.F.);
#12778=ORIENTED_EDGE('',*,*,#8585,.F.);
#12779=ORIENTED_EDGE('',*,*,#8587,.T.);
#12780=ORIENTED_EDGE('',*,*,#7051,.F.);
#12781=ORIENTED_EDGE('',*,*,#7058,.T.);
#12782=ORIENTED_EDGE('',*,*,#8586,.F.);
#12783=ORIENTED_EDGE('',*,*,#8588,.T.);
#12784=ORIENTED_EDGE('',*,*,#7003,.T.);
#12785=ORIENTED_EDGE('',*,*,#7052,.F.);
#12786=ORIENTED_EDGE('',*,*,#8587,.F.);
#12787=ORIENTED_EDGE('',*,*,#8588,.F.);
#12788=ORIENTED_EDGE('',*,*,#7006,.T.);
#12789=ORIENTED_EDGE('',*,*,#6979,.F.);
#12790=ORIENTED_EDGE('',*,*,#7004,.T.);
#12791=ORIENTED_EDGE('',*,*,#8589,.F.);
#12792=ORIENTED_EDGE('',*,*,#6709,.T.);
#12793=ORIENTED_EDGE('',*,*,#6935,.T.);
#12794=ORIENTED_EDGE('',*,*,#6716,.F.);
#12795=ORIENTED_EDGE('',*,*,#8590,.F.);
#12796=ORIENTED_EDGE('',*,*,#8589,.T.);
#12797=ORIENTED_EDGE('',*,*,#6715,.F.);
#12798=ORIENTED_EDGE('',*,*,#6645,.F.);
#12799=ORIENTED_EDGE('',*,*,#6720,.T.);
#12800=ORIENTED_EDGE('',*,*,#8591,.F.);
#12801=ORIENTED_EDGE('',*,*,#8590,.T.);
#12802=ORIENTED_EDGE('',*,*,#6719,.T.);
#12803=ORIENTED_EDGE('',*,*,#8489,.F.);
#12804=ORIENTED_EDGE('',*,*,#8592,.F.);
#12805=ORIENTED_EDGE('',*,*,#8591,.T.);
#12806=ORIENTED_EDGE('',*,*,#8488,.F.);
#12807=ORIENTED_EDGE('',*,*,#8485,.T.);
#12808=ORIENTED_EDGE('',*,*,#6706,.F.);
#12809=ORIENTED_EDGE('',*,*,#8592,.T.);
#12810=ORIENTED_EDGE('',*,*,#8484,.T.);
#12811=ORIENTED_EDGE('',*,*,#6710,.F.);
#12812=ORIENTED_EDGE('',*,*,#8593,.F.);
#12813=ORIENTED_EDGE('',*,*,#6697,.T.);
#12814=ORIENTED_EDGE('',*,*,#6936,.T.);
#12815=ORIENTED_EDGE('',*,*,#6713,.F.);
#12816=ORIENTED_EDGE('',*,*,#8594,.F.);
#12817=ORIENTED_EDGE('',*,*,#8593,.T.);
#12818=ORIENTED_EDGE('',*,*,#6712,.F.);
#12819=ORIENTED_EDGE('',*,*,#8483,.T.);
#12820=ORIENTED_EDGE('',*,*,#8595,.F.);
#12821=ORIENTED_EDGE('',*,*,#8594,.T.);
#12822=ORIENTED_EDGE('',*,*,#8482,.T.);
#12823=ORIENTED_EDGE('',*,*,#8473,.F.);
#12824=ORIENTED_EDGE('',*,*,#8596,.F.);
#12825=ORIENTED_EDGE('',*,*,#8595,.T.);
#12826=ORIENTED_EDGE('',*,*,#8472,.F.);
#12827=ORIENTED_EDGE('',*,*,#6722,.T.);
#12828=ORIENTED_EDGE('',*,*,#6694,.F.);
#12829=ORIENTED_EDGE('',*,*,#8596,.T.);
#12830=ORIENTED_EDGE('',*,*,#6721,.T.);
#12831=ORIENTED_EDGE('',*,*,#6693,.F.);
#12832=ORIENTED_EDGE('',*,*,#6699,.F.);
#12833=ORIENTED_EDGE('',*,*,#8597,.T.);
#12834=ORIENTED_EDGE('',*,*,#8598,.T.);
#12835=ORIENTED_EDGE('',*,*,#6492,.F.);
#12836=ORIENTED_EDGE('',*,*,#8598,.F.);
#12837=ORIENTED_EDGE('',*,*,#6835,.T.);
#12838=ORIENTED_EDGE('',*,*,#8599,.T.);
#12839=ORIENTED_EDGE('',*,*,#8600,.F.);
#12840=ORIENTED_EDGE('',*,*,#8599,.F.);
#12841=ORIENTED_EDGE('',*,*,#6836,.T.);
#12842=ORIENTED_EDGE('',*,*,#6484,.T.);
#12843=ORIENTED_EDGE('',*,*,#8600,.T.);
#12844=ORIENTED_EDGE('',*,*,#8597,.F.);
#12845=B_SPLINE_SURFACE_WITH_KNOTS('',3,3,((#18375,#18376,#18377,#18378,
#18379,#18380,#18381,#18382,#18383,#18384,#18385,#18386,#18387,#18388,#18389,
#18390,#18391),(#18392,#18393,#18394,#18395,#18396,#18397,#18398,#18399,
#18400,#18401,#18402,#18403,#18404,#18405,#18406,#18407,#18408),(#18409,
#18410,#18411,#18412,#18413,#18414,#18415,#18416,#18417,#18418,#18419,#18420,
#18421,#18422,#18423,#18424,#18425),(#18426,#18427,#18428,#18429,#18430,
#18431,#18432,#18433,#18434,#18435,#18436,#18437,#18438,#18439,#18440,#18441,
#18442)),.UNSPECIFIED.,.F.,.T.,.F.,(4,4),(4,1,1,1,1,1,1,1,1,1,1,1,1,1,4),
(-5.38949818397421E-6,1.00000592104669),(-6.76862684103715,-6.25586150243156,
-5.74309616382597,-5.23033082522037,-4.71756548661478,-4.37572192754438,
-3.69203480940359,-3.3501912503332,-2.6665041321924,-2.32466057312201,-1.64097345498122,
-1.29912989591082,-0.615442777770029,-0.102677439164435,0.410087899441159),
 .UNSPECIFIED.);
#12846=B_SPLINE_SURFACE_WITH_KNOTS('',3,3,((#18510,#18511,#18512,#18513,
#18514,#18515,#18516,#18517,#18518,#18519,#18520,#18521,#18522,#18523,#18524,
#18525,#18526),(#18527,#18528,#18529,#18530,#18531,#18532,#18533,#18534,
#18535,#18536,#18537,#18538,#18539,#18540,#18541,#18542,#18543),(#18544,
#18545,#18546,#18547,#18548,#18549,#18550,#18551,#18552,#18553,#18554,#18555,
#18556,#18557,#18558,#18559,#18560),(#18561,#18562,#18563,#18564,#18565,
#18566,#18567,#18568,#18569,#18570,#18571,#18572,#18573,#18574,#18575,#18576,
#18577),(#18578,#18579,#18580,#18581,#18582,#18583,#18584,#18585,#18586,
#18587,#18588,#18589,#18590,#18591,#18592,#18593,#18594),(#18595,#18596,
#18597,#18598,#18599,#18600,#18601,#18602,#18603,#18604,#18605,#18606,#18607,
#18608,#18609,#18610,#18611),(#18612,#18613,#18614,#18615,#18616,#18617,
#18618,#18619,#18620,#18621,#18622,#18623,#18624,#18625,#18626,#18627,#18628)),
 .UNSPECIFIED.,.F.,.F.,.F.,(4,1,1,1,4),(4,1,1,1,1,1,1,1,1,1,1,1,1,1,4),
(0.,0.285714285714286,0.571428571428571,0.785714285714286,1.00052789065401),
(0.0261812399416253,0.780566707116761,1.53442428363789,2.28828186015901,
3.04213943668013,3.79599701320126,4.54985458972238,5.55499802508388,6.05756974276463,
6.56014146044538,7.56528489580688,8.319142472328,9.07300004884913,9.82685762537025,
10.5812430925454),.UNSPECIFIED.);
#12847=B_SPLINE_SURFACE_WITH_KNOTS('',3,3,((#19416,#19417,#19418,#19419,
#19420,#19421),(#19422,#19423,#19424,#19425,#19426,#19427),(#19428,#19429,
#19430,#19431,#19432,#19433),(#19434,#19435,#19436,#19437,#19438,#19439),
(#19440,#19441,#19442,#19443,#19444,#19445)),.UNSPECIFIED.,.F.,.F.,.F.,
(4,1,4),(4,1,1,4),(0.,0.571428571428571,1.),(4.60576472718237E-15,0.448798950512831,
0.897597901025657,1.5707963267949),.UNSPECIFIED.);
#12848=B_SPLINE_SURFACE_WITH_KNOTS('',3,3,((#19675,#19676,#19677,#19678,
#19679,#19680,#19681,#19682,#19683,#19684),(#19685,#19686,#19687,#19688,
#19689,#19690,#19691,#19692,#19693,#19694),(#19695,#19696,#19697,#19698,
#19699,#19700,#19701,#19702,#19703,#19704),(#19705,#19706,#19707,#19708,
#19709,#19710,#19711,#19712,#19713,#19714),(#19715,#19716,#19717,#19718,
#19719,#19720,#19721,#19722,#19723,#19724)),.UNSPECIFIED.,.F.,.F.,.F.,(4,
1,4),(4,2,1,1,1,1,4),(0.,0.571428571428571,1.),(-0.00134143156830971,0.,
0.248309462841525,0.496618925683049,0.744928388524574,0.993237851366098,
1.24154731420762),.UNSPECIFIED.);
#12849=B_SPLINE_SURFACE_WITH_KNOTS('',3,3,((#20128,#20129,#20130,#20131),
(#20132,#20133,#20134,#20135),(#20136,#20137,#20138,#20139),(#20140,#20141,
#20142,#20143),(#20144,#20145,#20146,#20147)),.UNSPECIFIED.,.F.,.F.,.F.,
(4,1,4),(4,4),(0.,0.571428571428571,1.),(0.,0.00913786883206483),
 .UNSPECIFIED.);
#12850=B_SPLINE_SURFACE_WITH_KNOTS('',3,3,((#20163,#20164,#20165,#20166),
(#20167,#20168,#20169,#20170),(#20171,#20172,#20173,#20174),(#20175,#20176,
#20177,#20178),(#20179,#20180,#20181,#20182)),.UNSPECIFIED.,.F.,.F.,.F.,
(4,1,4),(4,4),(0.,0.571428571428571,1.),(-1.57079632679476,-1.54234988176127),
 .UNSPECIFIED.);
#12851=B_SPLINE_SURFACE_WITH_KNOTS('',3,3,((#20384,#20385,#20386,#20387,
#20388,#20389,#20390,#20391,#20392,#20393,#20394,#20395),(#20396,#20397,
#20398,#20399,#20400,#20401,#20402,#20403,#20404,#20405,#20406,#20407),
(#20408,#20409,#20410,#20411,#20412,#20413,#20414,#20415,#20416,#20417,
#20418,#20419),(#20420,#20421,#20422,#20423,#20424,#20425,#20426,#20427,
#20428,#20429,#20430,#20431),(#20432,#20433,#20434,#20435,#20436,#20437,
#20438,#20439,#20440,#20441,#20442,#20443)),.UNSPECIFIED.,.F.,.F.,.F.,(4,
1,4),(4,1,1,1,1,1,1,2,4),(0.,0.571428571428571,1.),(0.,0.248321706304035,
0.49664341260807,0.744965118912104,0.869125972064122,0.993286825216139,
1.11744767836816,1.24160853152017,1.2429596010181),.UNSPECIFIED.);
#12852=B_SPLINE_SURFACE_WITH_KNOTS('',3,3,((#20841,#20842,#20843,#20844,
#20845,#20846),(#20847,#20848,#20849,#20850,#20851,#20852),(#20853,#20854,
#20855,#20856,#20857,#20858),(#20859,#20860,#20861,#20862,#20863,#20864),
(#20865,#20866,#20867,#20868,#20869,#20870)),.UNSPECIFIED.,.F.,.F.,.F.,
(4,1,4),(4,1,1,4),(0.,0.571428571428571,1.),(-1.5707963267949,-0.897597901025653,
-0.448798950512824,4.19330818444962E-15),.UNSPECIFIED.);
#12853=B_SPLINE_SURFACE_WITH_KNOTS('',3,3,((#21118,#21119,#21120,#21121,
#21122,#21123,#21124),(#21125,#21126,#21127,#21128,#21129,#21130,#21131),
(#21132,#21133,#21134,#21135,#21136,#21137,#21138),(#21139,#21140,#21141,
#21142,#21143,#21144,#21145),(#21146,#21147,#21148,#21149,#21150,#21151,
#21152)),.UNSPECIFIED.,.F.,.F.,.F.,(4,1,4),(4,3,4),(0.,0.571428571428571,
1.),(-1.57094609599267,-1.57079632679483,-1.54234988175246),
 .UNSPECIFIED.);
#12854=B_SPLINE_SURFACE_WITH_KNOTS('',3,3,((#21179,#21180,#21181,#21182),
(#21183,#21184,#21185,#21186),(#21187,#21188,#21189,#21190),(#21191,#21192,
#21193,#21194),(#21195,#21196,#21197,#21198)),.UNSPECIFIED.,.F.,.F.,.F.,
(4,1,4),(4,4),(0.,0.571428571428571,1.),(0.,0.00913775679503262),
 .UNSPECIFIED.);
#12855=B_SPLINE_SURFACE_WITH_KNOTS('',3,3,((#21204,#21205,#21206,#21207,
#21208,#21209,#21210,#21211),(#21212,#21213,#21214,#21215,#21216,#21217,
#21218,#21219),(#21220,#21221,#21222,#21223,#21224,#21225,#21226,#21227),
(#21228,#21229,#21230,#21231,#21232,#21233,#21234,#21235),(#21236,#21237,
#21238,#21239,#21240,#21241,#21242,#21243),(#21244,#21245,#21246,#21247,
#21248,#21249,#21250,#21251),(#21252,#21253,#21254,#21255,#21256,#21257,
#21258,#21259),(#21260,#21261,#21262,#21263,#21264,#21265,#21266,#21267)),
 .UNSPECIFIED.,.F.,.F.,.F.,(4,2,2,4),(4,2,2,4),(-7.11867501956727E-5,0.5,
0.75,1.0000711867502),(0.,0.251500024029436,0.503000048058873,1.00600009611775),
 .UNSPECIFIED.);
#12856=B_SPLINE_SURFACE_WITH_KNOTS('',3,3,((#21387,#21388,#21389,#21390,
#21391,#21392,#21393,#21394),(#21395,#21396,#21397,#21398,#21399,#21400,
#21401,#21402),(#21403,#21404,#21405,#21406,#21407,#21408,#21409,#21410),
(#21411,#21412,#21413,#21414,#21415,#21416,#21417,#21418),(#21419,#21420,
#21421,#21422,#21423,#21424,#21425,#21426),(#21427,#21428,#21429,#21430,
#21431,#21432,#21433,#21434),(#21435,#21436,#21437,#21438,#21439,#21440,
#21441,#21442),(#21443,#21444,#21445,#21446,#21447,#21448,#21449,#21450)),
 .UNSPECIFIED.,.F.,.F.,.F.,(4,2,2,4),(4,2,2,4),(-7.072786020461E-5,0.5,
0.75,1.00007095636165),(0.,0.251500024822701,0.503000049645401,1.0060000992908),
 .UNSPECIFIED.);
#12857=B_SPLINE_SURFACE_WITH_KNOTS('',3,3,((#21929,#21930,#21931,#21932,
#21933,#21934,#21935,#21936,#21937,#21938,#21939,#21940,#21941,#21942,#21943),
(#21944,#21945,#21946,#21947,#21948,#21949,#21950,#21951,#21952,#21953,
#21954,#21955,#21956,#21957,#21958),(#21959,#21960,#21961,#21962,#21963,
#21964,#21965,#21966,#21967,#21968,#21969,#21970,#21971,#21972,#21973),
(#21974,#21975,#21976,#21977,#21978,#21979,#21980,#21981,#21982,#21983,
#21984,#21985,#21986,#21987,#21988)),.UNSPECIFIED.,.F.,.F.,.F.,(4,4),(4,
2,1,1,1,1,1,1,1,2,4),(0.699906903513974,1.),(7.0763188358829E-16,0.0566993502174116,
1.65170393337417,2.44920622495255,3.24670851653092,4.0442108081093,4.84171309968768,
6.43671768284444,6.83546882863363,8.03172226600119,8.0908079975514),
 .UNSPECIFIED.);
#12858=B_SPLINE_SURFACE_WITH_KNOTS('',3,3,((#22145,#22146,#22147,#22148,
#22149,#22150,#22151,#22152,#22153,#22154,#22155),(#22156,#22157,#22158,
#22159,#22160,#22161,#22162,#22163,#22164,#22165,#22166),(#22167,#22168,
#22169,#22170,#22171,#22172,#22173,#22174,#22175,#22176,#22177),(#22178,
#22179,#22180,#22181,#22182,#22183,#22184,#22185,#22186,#22187,#22188),
(#22189,#22190,#22191,#22192,#22193,#22194,#22195,#22196,#22197,#22198,
#22199),(#22200,#22201,#22202,#22203,#22204,#22205,#22206,#22207,#22208,
#22209,#22210),(#22211,#22212,#22213,#22214,#22215,#22216,#22217,#22218,
#22219,#22220,#22221)),.UNSPECIFIED.,.F.,.F.,.F.,(4,3,4),(4,1,1,1,2,1,1,
4),(-0.0029791962566555,0.,0.29791962566555),(-8.26674846949692,-7.43131889907235,
-6.59588999876142,-5.7604610984505,-4.08960329782864,-2.45376197869719,
-0.817920659565729,0.),.UNSPECIFIED.);
#12859=B_SPLINE_SURFACE_WITH_KNOTS('',3,3,((#22717,#22718,#22719,#22720),
(#22721,#22722,#22723,#22724),(#22725,#22726,#22727,#22728),(#22729,#22730,
#22731,#22732),(#22733,#22734,#22735,#22736),(#22737,#22738,#22739,#22740),
(#22741,#22742,#22743,#22744),(#22745,#22746,#22747,#22748),(#22749,#22750,
#22751,#22752),(#22753,#22754,#22755,#22756),(#22757,#22758,#22759,#22760),
(#22761,#22762,#22763,#22764),(#22765,#22766,#22767,#22768),(#22769,#22770,
#22771,#22772),(#22773,#22774,#22775,#22776)),.UNSPECIFIED.,.F.,.F.,.F.,
(4,3,1,1,1,2,1,1,1,4),(4,4),(-0.00605902510213065,5.65358083392303E-11,
0.100012879794981,0.200025759533426,0.30003863927187,0.50006439874876,0.600051518999014,
0.700038639249268,0.900012879749776,1.00000000000003),(0.657895126769233,
1.),.UNSPECIFIED.);
#12860=B_SPLINE_SURFACE_WITH_KNOTS('',3,3,((#22891,#22892,#22893,#22894),
(#22895,#22896,#22897,#22898),(#22899,#22900,#22901,#22902),(#22903,#22904,
#22905,#22906),(#22907,#22908,#22909,#22910),(#22911,#22912,#22913,#22914),
(#22915,#22916,#22917,#22918),(#22919,#22920,#22921,#22922),(#22923,#22924,
#22925,#22926),(#22927,#22928,#22929,#22930),(#22931,#22932,#22933,#22934),
(#22935,#22936,#22937,#22938),(#22939,#22940,#22941,#22942),(#22943,#22944,
#22945,#22946),(#22947,#22948,#22949,#22950),(#22951,#22952,#22953,#22954),
(#22955,#22956,#22957,#22958),(#22959,#22960,#22961,#22962),(#22963,#22964,
#22965,#22966),(#22967,#22968,#22969,#22970),(#22971,#22972,#22973,#22974),
(#22975,#22976,#22977,#22978),(#22979,#22980,#22981,#22982),(#22983,#22984,
#22985,#22986),(#22987,#22988,#22989,#22990),(#22991,#22992,#22993,#22994),
(#22995,#22996,#22997,#22998),(#22999,#23000,#23001,#23002),(#23003,#23004,
#23005,#23006),(#23007,#23008,#23009,#23010),(#23011,#23012,#23013,#23014),
(#23015,#23016,#23017,#23018),(#23019,#23020,#23021,#23022)),
 .UNSPECIFIED.,.F.,.F.,.F.,(4,2,1,1,1,1,1,1,1,1,1,1,1,1,1,1,1,1,1,1,1,1,
1,1,1,1,1,2,4),(4,4),(0.,0.00740756052560522,0.106056409149862,0.204705257774119,
0.303354106398376,0.402002955022633,0.50065180364689,0.599300652271147,
0.697949500895404,0.79659834951966,0.845922773831789,0.895247198143917,
0.896788586403671,0.898329974663425,0.901412751182934,0.90757830422195,
0.919909410299982,0.932240516378014,0.933781904637768,0.935323292897522,
0.93840606941703,0.941488845936538,0.943030234196292,0.943800928326169,
0.944186275391107,0.944378948923577,0.944571622456046,0.993896046768174,
1.),(0.658764631094714,1.00002562630579),.UNSPECIFIED.);
#12861=B_SPLINE_SURFACE_WITH_KNOTS('',3,3,((#23394,#23395,#23396,#23397,
#23398,#23399,#23400,#23401,#23402,#23403,#23404,#23405,#23406),(#23407,
#23408,#23409,#23410,#23411,#23412,#23413,#23414,#23415,#23416,#23417,#23418,
#23419),(#23420,#23421,#23422,#23423,#23424,#23425,#23426,#23427,#23428,
#23429,#23430,#23431,#23432),(#23433,#23434,#23435,#23436,#23437,#23438,
#23439,#23440,#23441,#23442,#23443,#23444,#23445),(#23446,#23447,#23448,
#23449,#23450,#23451,#23452,#23453,#23454,#23455,#23456,#23457,#23458),
(#23459,#23460,#23461,#23462,#23463,#23464,#23465,#23466,#23467,#23468,
#23469,#23470,#23471),(#23472,#23473,#23474,#23475,#23476,#23477,#23478,
#23479,#23480,#23481,#23482,#23483,#23484),(#23485,#23486,#23487,#23488,
#23489,#23490,#23491,#23492,#23493,#23494,#23495,#23496,#23497),(#23498,
#23499,#23500,#23501,#23502,#23503,#23504,#23505,#23506,#23507,#23508,#23509,
#23510),(#23511,#23512,#23513,#23514,#23515,#23516,#23517,#23518,#23519,
#23520,#23521,#23522,#23523)),.UNSPECIFIED.,.F.,.F.,.F.,(4,3,3,4),(4,3,
2,2,2,4),(-0.10853989864621,0.,1.,1.36447356808852),(-0.19658099026067,
-0.18314312605962,0.,0.0442119992033745,1.14601418925265,1.1606432940454),
 .UNSPECIFIED.);
#12862=B_SPLINE_SURFACE_WITH_KNOTS('',3,3,((#23577,#23578,#23579,#23580,
#23581,#23582),(#23583,#23584,#23585,#23586,#23587,#23588),(#23589,#23590,
#23591,#23592,#23593,#23594),(#23595,#23596,#23597,#23598,#23599,#23600),
(#23601,#23602,#23603,#23604,#23605,#23606)),.UNSPECIFIED.,.F.,.F.,.F.,
(4,1,4),(4,1,1,4),(0.,0.571428571428571,1.),(1.24839507015634E-12,1.19656013699054,
1.9942668949834,2.79197365297626),.UNSPECIFIED.);
#12863=B_SPLINE_SURFACE_WITH_KNOTS('',3,3,((#23660,#23661,#23662,#23663,
#23664,#23665,#23666,#23667,#23668,#23669,#23670),(#23671,#23672,#23673,
#23674,#23675,#23676,#23677,#23678,#23679,#23680,#23681),(#23682,#23683,
#23684,#23685,#23686,#23687,#23688,#23689,#23690,#23691,#23692),(#23693,
#23694,#23695,#23696,#23697,#23698,#23699,#23700,#23701,#23702,#23703)),
 .UNSPECIFIED.,.F.,.F.,.F.,(4,4),(4,2,1,1,3,4),(0.,1.),(-0.0149700006312556,
0.,0.439743555407731,0.659615333111597,1.09935888851933,1.13723163366496),
 .UNSPECIFIED.);
#12864=B_SPLINE_SURFACE_WITH_KNOTS('',3,3,((#23722,#23723,#23724,#23725,
#23726,#23727,#23728,#23729,#23730,#23731),(#23732,#23733,#23734,#23735,
#23736,#23737,#23738,#23739,#23740,#23741),(#23742,#23743,#23744,#23745,
#23746,#23747,#23748,#23749,#23750,#23751),(#23752,#23753,#23754,#23755,
#23756,#23757,#23758,#23759,#23760,#23761)),.UNSPECIFIED.,.F.,.F.,.F.,(4,
4),(4,2,1,1,2,4),(-0.00709624746990354,1.),(-2.33358982006889,-1.9365251021246,
-1.16191506127476,-0.774610040849839,0.,0.0156471734317053),
 .UNSPECIFIED.);
#12865=B_SPLINE_SURFACE_WITH_KNOTS('',3,3,((#23817,#23818,#23819,#23820,
#23821,#23822),(#23823,#23824,#23825,#23826,#23827,#23828),(#23829,#23830,
#23831,#23832,#23833,#23834),(#23835,#23836,#23837,#23838,#23839,#23840)),
 .UNSPECIFIED.,.F.,.F.,.F.,(4,4),(4,2,4),(0.,1.),(-1.09694807300398,-0.0464689460509668,
4.56655198721253E-5),.UNSPECIFIED.);
#12866=B_SPLINE_SURFACE_WITH_KNOTS('',3,3,((#23873,#23874,#23875,#23876),
(#23877,#23878,#23879,#23880),(#23881,#23882,#23883,#23884),(#23885,#23886,
#23887,#23888),(#23889,#23890,#23891,#23892),(#23893,#23894,#23895,#23896)),
 .UNSPECIFIED.,.F.,.F.,.F.,(4,2,4),(4,4),(-0.00600810421799297,0.496995947891004,
1.00245383538586),(0.0062633331735538,0.553097758425846),.UNSPECIFIED.);
#12867=B_SPLINE_SURFACE_WITH_KNOTS('',3,3,((#23962,#23963,#23964,#23965),
(#23966,#23967,#23968,#23969),(#23970,#23971,#23972,#23973),(#23974,#23975,
#23976,#23977),(#23978,#23979,#23980,#23981),(#23982,#23983,#23984,#23985)),
 .UNSPECIFIED.,.F.,.F.,.F.,(4,2,4),(4,4),(-0.0060084533837076,0.496995773308146,
1.),(-1.1090349954209E-5,0.549838222201684),.UNSPECIFIED.);
#12868=B_SPLINE_SURFACE_WITH_KNOTS('',3,3,((#23991,#23992,#23993,#23994,
#23995,#23996,#23997,#23998,#23999,#24000,#24001,#24002,#24003,#24004,#24005,
#24006,#24007,#24008,#24009,#24010,#24011,#24012,#24013,#24014,#24015,#24016,
#24017,#24018,#24019,#24020,#24021,#24022,#24023,#24024,#24025,#24026,#24027,
#24028,#24029,#24030,#24031,#24032,#24033,#24034,#24035,#24036,#24037,#24038,
#24039,#24040,#24041,#24042,#24043,#24044,#24045,#24046,#24047,#24048,#24049,
#24050,#24051,#24052,#24053,#24054,#24055,#24056,#24057,#24058,#24059,#24060,
#24061,#24062,#24063,#24064,#24065,#24066,#24067,#24068,#24069),(#24070,
#24071,#24072,#24073,#24074,#24075,#24076,#24077,#24078,#24079,#24080,#24081,
#24082,#24083,#24084,#24085,#24086,#24087,#24088,#24089,#24090,#24091,#24092,
#24093,#24094,#24095,#24096,#24097,#24098,#24099,#24100,#24101,#24102,#24103,
#24104,#24105,#24106,#24107,#24108,#24109,#24110,#24111,#24112,#24113,#24114,
#24115,#24116,#24117,#24118,#24119,#24120,#24121,#24122,#24123,#24124,#24125,
#24126,#24127,#24128,#24129,#24130,#24131,#24132,#24133,#24134,#24135,#24136,
#24137,#24138,#24139,#24140,#24141,#24142,#24143,#24144,#24145,#24146,#24147,
#24148),(#24149,#24150,#24151,#24152,#24153,#24154,#24155,#24156,#24157,
#24158,#24159,#24160,#24161,#24162,#24163,#24164,#24165,#24166,#24167,#24168,
#24169,#24170,#24171,#24172,#24173,#24174,#24175,#24176,#24177,#24178,#24179,
#24180,#24181,#24182,#24183,#24184,#24185,#24186,#24187,#24188,#24189,#24190,
#24191,#24192,#24193,#24194,#24195,#24196,#24197,#24198,#24199,#24200,#24201,
#24202,#24203,#24204,#24205,#24206,#24207,#24208,#24209,#24210,#24211,#24212,
#24213,#24214,#24215,#24216,#24217,#24218,#24219,#24220,#24221,#24222,#24223,
#24224,#24225,#24226,#24227),(#24228,#24229,#24230,#24231,#24232,#24233,
#24234,#24235,#24236,#24237,#24238,#24239,#24240,#24241,#24242,#24243,#24244,
#24245,#24246,#24247,#24248,#24249,#24250,#24251,#24252,#24253,#24254,#24255,
#24256,#24257,#24258,#24259,#24260,#24261,#24262,#24263,#24264,#24265,#24266,
#24267,#24268,#24269,#24270,#24271,#24272,#24273,#24274,#24275,#24276,#24277,
#24278,#24279,#24280,#24281,#24282,#24283,#24284,#24285,#24286,#24287,#24288,
#24289,#24290,#24291,#24292,#24293,#24294,#24295,#24296,#24297,#24298,#24299,
#24300,#24301,#24302,#24303,#24304,#24305,#24306)),.UNSPECIFIED.,.F.,.F.,
 .F.,(4,4),(4,1,1,1,1,1,1,1,1,1,1,1,1,1,1,1,1,1,1,1,1,1,1,1,1,1,1,1,1,1,
1,1,1,1,1,1,1,1,1,1,1,1,1,1,1,1,1,1,1,1,1,1,1,1,1,1,1,1,1,1,1,1,1,1,1,1,
1,1,1,1,1,1,1,1,1,1,4),(-3.14160962376393,-2.29592026962808),(39.1794163704008,
39.6771150727374,40.1747866855226,40.6724582983077,41.1701299110929,41.667801523878,
42.1654731366632,42.6631447494483,43.1608163622335,43.6584879750186,44.1561595878037,
44.6538312005889,45.151502813374,45.6491744261592,46.1468460389443,46.6445176517295,
47.1421892645146,47.6398608772998,48.1375324900849,48.6352041028701,49.1328757156552,
49.6305473284403,50.1282189412255,50.6258905540106,51.1235621667958,51.6212337795809,
52.1189053923661,52.6165770051512,53.1142486179364,53.6119202307215,54.1095918435067,
54.6072634562918,55.1049350690769,55.6026066818621,56.1002782946472,56.5979499074324,
57.0956215202175,57.5932931330027,58.0909647457878,58.588636358573,59.0863079713581,
59.5839795841433,60.0816511969284,60.5793228097135,61.0769944224987,61.5746660352838,
62.072337648069,62.5700092608541,63.0676808736393,63.5653524864244,64.0630240992096,
64.5606957119947,65.0583673247799,65.556038937565,66.0537105503501,66.5513821631353,
67.0490537759204,67.5467253887056,68.0443970014907,68.5420686142759,69.039740227061,
69.5374118398462,70.0350834526313,70.5327550654165,71.0304266782016,71.5280982909867,
72.0257699037719,72.523441516557,73.0211131293422,73.5187847421273,74.0164563549125,
74.5141279676976,75.0117995804828,75.5094711932679,76.0071428060531,76.5048144188382,
77.0024860316233),.UNSPECIFIED.);
#12869=B_SPLINE_SURFACE_WITH_KNOTS('',3,3,((#26590,#26591,#26592,#26593,
#26594,#26595,#26596,#26597,#26598,#26599,#26600,#26601,#26602,#26603,#26604,
#26605,#26606,#26607,#26608,#26609,#26610,#26611,#26612,#26613,#26614,#26615,
#26616,#26617,#26618,#26619,#26620,#26621,#26622,#26623,#26624,#26625,#26626,
#26627,#26628,#26629,#26630,#26631,#26632,#26633,#26634,#26635,#26636,#26637,
#26638,#26639,#26640,#26641,#26642,#26643,#26644,#26645,#26646,#26647,#26648,
#26649,#26650,#26651,#26652,#26653,#26654,#26655,#26656,#26657,#26658,#26659,
#26660,#26661,#26662,#26663,#26664,#26665,#26666,#26667,#26668,#26669,#26670,
#26671,#26672,#26673,#26674),(#26675,#26676,#26677,#26678,#26679,#26680,
#26681,#26682,#26683,#26684,#26685,#26686,#26687,#26688,#26689,#26690,#26691,
#26692,#26693,#26694,#26695,#26696,#26697,#26698,#26699,#26700,#26701,#26702,
#26703,#26704,#26705,#26706,#26707,#26708,#26709,#26710,#26711,#26712,#26713,
#26714,#26715,#26716,#26717,#26718,#26719,#26720,#26721,#26722,#26723,#26724,
#26725,#26726,#26727,#26728,#26729,#26730,#26731,#26732,#26733,#26734,#26735,
#26736,#26737,#26738,#26739,#26740,#26741,#26742,#26743,#26744,#26745,#26746,
#26747,#26748,#26749,#26750,#26751,#26752,#26753,#26754,#26755,#26756,#26757,
#26758,#26759),(#26760,#26761,#26762,#26763,#26764,#26765,#26766,#26767,
#26768,#26769,#26770,#26771,#26772,#26773,#26774,#26775,#26776,#26777,#26778,
#26779,#26780,#26781,#26782,#26783,#26784,#26785,#26786,#26787,#26788,#26789,
#26790,#26791,#26792,#26793,#26794,#26795,#26796,#26797,#26798,#26799,#26800,
#26801,#26802,#26803,#26804,#26805,#26806,#26807,#26808,#26809,#26810,#26811,
#26812,#26813,#26814,#26815,#26816,#26817,#26818,#26819,#26820,#26821,#26822,
#26823,#26824,#26825,#26826,#26827,#26828,#26829,#26830,#26831,#26832,#26833,
#26834,#26835,#26836,#26837,#26838,#26839,#26840,#26841,#26842,#26843,#26844),
(#26845,#26846,#26847,#26848,#26849,#26850,#26851,#26852,#26853,#26854,
#26855,#26856,#26857,#26858,#26859,#26860,#26861,#26862,#26863,#26864,#26865,
#26866,#26867,#26868,#26869,#26870,#26871,#26872,#26873,#26874,#26875,#26876,
#26877,#26878,#26879,#26880,#26881,#26882,#26883,#26884,#26885,#26886,#26887,
#26888,#26889,#26890,#26891,#26892,#26893,#26894,#26895,#26896,#26897,#26898,
#26899,#26900,#26901,#26902,#26903,#26904,#26905,#26906,#26907,#26908,#26909,
#26910,#26911,#26912,#26913,#26914,#26915,#26916,#26917,#26918,#26919,#26920,
#26921,#26922,#26923,#26924,#26925,#26926,#26927,#26928,#26929),(#26930,
#26931,#26932,#26933,#26934,#26935,#26936,#26937,#26938,#26939,#26940,#26941,
#26942,#26943,#26944,#26945,#26946,#26947,#26948,#26949,#26950,#26951,#26952,
#26953,#26954,#26955,#26956,#26957,#26958,#26959,#26960,#26961,#26962,#26963,
#26964,#26965,#26966,#26967,#26968,#26969,#26970,#26971,#26972,#26973,#26974,
#26975,#26976,#26977,#26978,#26979,#26980,#26981,#26982,#26983,#26984,#26985,
#26986,#26987,#26988,#26989,#26990,#26991,#26992,#26993,#26994,#26995,#26996,
#26997,#26998,#26999,#27000,#27001,#27002,#27003,#27004,#27005,#27006,#27007,
#27008,#27009,#27010,#27011,#27012,#27013,#27014),(#27015,#27016,#27017,
#27018,#27019,#27020,#27021,#27022,#27023,#27024,#27025,#27026,#27027,#27028,
#27029,#27030,#27031,#27032,#27033,#27034,#27035,#27036,#27037,#27038,#27039,
#27040,#27041,#27042,#27043,#27044,#27045,#27046,#27047,#27048,#27049,#27050,
#27051,#27052,#27053,#27054,#27055,#27056,#27057,#27058,#27059,#27060,#27061,
#27062,#27063,#27064,#27065,#27066,#27067,#27068,#27069,#27070,#27071,#27072,
#27073,#27074,#27075,#27076,#27077,#27078,#27079,#27080,#27081,#27082,#27083,
#27084,#27085,#27086,#27087,#27088,#27089,#27090,#27091,#27092,#27093,#27094,
#27095,#27096,#27097,#27098,#27099),(#27100,#27101,#27102,#27103,#27104,
#27105,#27106,#27107,#27108,#27109,#27110,#27111,#27112,#27113,#27114,#27115,
#27116,#27117,#27118,#27119,#27120,#27121,#27122,#27123,#27124,#27125,#27126,
#27127,#27128,#27129,#27130,#27131,#27132,#27133,#27134,#27135,#27136,#27137,
#27138,#27139,#27140,#27141,#27142,#27143,#27144,#27145,#27146,#27147,#27148,
#27149,#27150,#27151,#27152,#27153,#27154,#27155,#27156,#27157,#27158,#27159,
#27160,#27161,#27162,#27163,#27164,#27165,#27166,#27167,#27168,#27169,#27170,
#27171,#27172,#27173,#27174,#27175,#27176,#27177,#27178,#27179,#27180,#27181,
#27182,#27183,#27184),(#27185,#27186,#27187,#27188,#27189,#27190,#27191,
#27192,#27193,#27194,#27195,#27196,#27197,#27198,#27199,#27200,#27201,#27202,
#27203,#27204,#27205,#27206,#27207,#27208,#27209,#27210,#27211,#27212,#27213,
#27214,#27215,#27216,#27217,#27218,#27219,#27220,#27221,#27222,#27223,#27224,
#27225,#27226,#27227,#27228,#27229,#27230,#27231,#27232,#27233,#27234,#27235,
#27236,#27237,#27238,#27239,#27240,#27241,#27242,#27243,#27244,#27245,#27246,
#27247,#27248,#27249,#27250,#27251,#27252,#27253,#27254,#27255,#27256,#27257,
#27258,#27259,#27260,#27261,#27262,#27263,#27264,#27265,#27266,#27267,#27268,
#27269)),.UNSPECIFIED.,.F.,.F.,.F.,(4,3,1,4),(4,1,1,1,1,1,1,1,1,1,1,1,1,
1,1,1,1,1,1,1,1,1,1,1,1,1,1,1,1,1,1,1,1,1,1,1,1,1,1,1,1,1,1,1,1,1,1,1,1,
1,1,1,1,1,1,1,1,1,1,1,1,1,1,1,1,1,1,1,1,1,1,1,1,1,1,1,1,1,1,1,1,1,4),(-0.855237294954401,
-0.838467936229778,-0.119781133745945,0.838467936232499),(33.1824382158471,
33.6732033517987,34.1639684877503,34.6547336237018,35.1454987596534,35.636263895605,
36.1270290315566,36.6177941675081,37.1085593034597,37.5993244394113,38.0900895753628,
38.5808547113144,39.071619847266,39.5623849832175,40.0531501191691,40.5439152551207,
41.0346803910723,41.5254455270238,42.0162106629754,42.506975798927,42.9977409348785,
43.4885060708301,43.9792712067817,44.4700363427332,44.9608014786848,45.4515666146364,
45.942331750588,46.4330968865395,46.9238620224911,47.4146271584427,47.9053922943942,
48.3961574303458,48.8869225662974,49.3776877022489,49.8684528382005,50.3592179741521,
50.8499831101037,51.3407482460552,51.8315133820068,52.3222785179584,52.8130436539099,
53.3038087898615,53.7945739258131,54.2853390617646,54.7761041977162,55.2668693336678,
55.7576344696194,56.2483996055709,56.7391647415225,57.2299298774741,57.7206950134256,
58.2114601493772,58.7022252853288,59.1929904212803,59.6837555572319,60.1745206931835,
60.6652858291351,61.1560509650866,61.6468161010382,62.1375812369898,62.6283463729413,
63.1191115088929,63.6098766448445,64.1006417807961,64.5914069167476,65.0821720526992,
65.5729371886508,66.0637023246023,66.5544674605539,67.0452325965055,67.535997732457,
68.0267628684086,68.5175280043602,69.0082931403117,69.4990582762633,69.9898234122149,
70.4805885481665,70.971353684118,71.4621188200696,71.9528839560212,72.4436490919727,
72.9344142279243,73.4277082410412),.UNSPECIFIED.);
#12870=B_SPLINE_SURFACE_WITH_KNOTS('',3,3,((#28602,#28603,#28604,#28605,
#28606,#28607,#28608,#28609,#28610,#28611,#28612,#28613,#28614,#28615,#28616,
#28617,#28618,#28619,#28620,#28621,#28622,#28623,#28624,#28625,#28626,#28627,
#28628,#28629,#28630,#28631,#28632,#28633,#28634,#28635,#28636,#28637,#28638,
#28639,#28640,#28641,#28642,#28643,#28644,#28645,#28646,#28647,#28648,#28649,
#28650,#28651,#28652,#28653,#28654,#28655,#28656,#28657,#28658,#28659,#28660,
#28661,#28662,#28663,#28664,#28665,#28666,#28667,#28668,#28669,#28670,#28671,
#28672,#28673,#28674,#28675,#28676,#28677,#28678),(#28679,#28680,#28681,
#28682,#28683,#28684,#28685,#28686,#28687,#28688,#28689,#28690,#28691,#28692,
#28693,#28694,#28695,#28696,#28697,#28698,#28699,#28700,#28701,#28702,#28703,
#28704,#28705,#28706,#28707,#28708,#28709,#28710,#28711,#28712,#28713,#28714,
#28715,#28716,#28717,#28718,#28719,#28720,#28721,#28722,#28723,#28724,#28725,
#28726,#28727,#28728,#28729,#28730,#28731,#28732,#28733,#28734,#28735,#28736,
#28737,#28738,#28739,#28740,#28741,#28742,#28743,#28744,#28745,#28746,#28747,
#28748,#28749,#28750,#28751,#28752,#28753,#28754,#28755),(#28756,#28757,
#28758,#28759,#28760,#28761,#28762,#28763,#28764,#28765,#28766,#28767,#28768,
#28769,#28770,#28771,#28772,#28773,#28774,#28775,#28776,#28777,#28778,#28779,
#28780,#28781,#28782,#28783,#28784,#28785,#28786,#28787,#28788,#28789,#28790,
#28791,#28792,#28793,#28794,#28795,#28796,#28797,#28798,#28799,#28800,#28801,
#28802,#28803,#28804,#28805,#28806,#28807,#28808,#28809,#28810,#28811,#28812,
#28813,#28814,#28815,#28816,#28817,#28818,#28819,#28820,#28821,#28822,#28823,
#28824,#28825,#28826,#28827,#28828,#28829,#28830,#28831,#28832),(#28833,
#28834,#28835,#28836,#28837,#28838,#28839,#28840,#28841,#28842,#28843,#28844,
#28845,#28846,#28847,#28848,#28849,#28850,#28851,#28852,#28853,#28854,#28855,
#28856,#28857,#28858,#28859,#28860,#28861,#28862,#28863,#28864,#28865,#28866,
#28867,#28868,#28869,#28870,#28871,#28872,#28873,#28874,#28875,#28876,#28877,
#28878,#28879,#28880,#28881,#28882,#28883,#28884,#28885,#28886,#28887,#28888,
#28889,#28890,#28891,#28892,#28893,#28894,#28895,#28896,#28897,#28898,#28899,
#28900,#28901,#28902,#28903,#28904,#28905,#28906,#28907,#28908,#28909)),
 .UNSPECIFIED.,.F.,.F.,.F.,(4,4),(4,1,1,1,1,1,1,1,1,1,1,1,1,1,1,1,1,1,1,
1,1,1,1,1,1,1,1,1,1,1,1,1,1,1,1,1,1,1,1,1,1,1,1,1,1,1,1,1,1,1,1,1,1,1,1,
1,1,1,1,1,1,1,1,1,1,1,1,1,1,1,1,1,1,1,4),(2.31615221452091,3.14162055121359),
(38.8932311051624,39.3858542881869,39.8784774712114,40.3711006542358,40.8637238372603,
41.3563470202848,41.8489702033093,42.3415933863337,42.8342165693582,43.3268397523827,
43.8194629354072,44.3120861184317,44.8047093014561,45.2973324844806,45.7899556675051,
46.2825788505296,46.7752020335541,47.2678252165785,47.760448399603,48.2530715826275,
48.745694765652,49.2383179486764,49.7309411317009,50.2235643147254,50.7161874977499,
51.2088106807743,51.7014338637988,52.1940570468233,52.6866802298478,53.1793034128723,
53.6719265958967,54.1645497789212,54.6571729619457,55.1497961449702,55.6424193279946,
56.1350425110191,56.6276656940436,57.1202888770681,57.6129120600926,58.105535243117,
58.5981584261415,59.090781609166,59.5834047921905,60.0760279752149,60.5686511582394,
61.0612743412639,61.5538975242884,62.0465207073129,62.5391438903373,63.0317670733618,
63.5243902563863,64.0170134394108,64.5096366224352,65.0022598054597,65.4948829884842,
65.9875061715087,66.4801293545331,66.9727525375576,67.4653757205821,67.9579989036066,
68.4506220866311,68.9432452696555,69.43586845268,69.9284916357045,70.421114818729,
70.9137380017535,71.4063611847779,71.8989843678024,72.3916075508269,72.8842307338514,
73.3768539168758,73.8694770999003,74.3621002829248,74.8547234659493,75.3473745465976),
 .UNSPECIFIED.);
#12871=B_SPLINE_SURFACE_WITH_KNOTS('',3,3,((#29036,#29037,#29038,#29039,
#29040,#29041,#29042,#29043,#29044,#29045),(#29046,#29047,#29048,#29049,
#29050,#29051,#29052,#29053,#29054,#29055),(#29056,#29057,#29058,#29059,
#29060,#29061,#29062,#29063,#29064,#29065),(#29066,#29067,#29068,#29069,
#29070,#29071,#29072,#29073,#29074,#29075),(#29076,#29077,#29078,#29079,
#29080,#29081,#29082,#29083,#29084,#29085),(#29086,#29087,#29088,#29089,
#29090,#29091,#29092,#29093,#29094,#29095),(#29096,#29097,#29098,#29099,
#29100,#29101,#29102,#29103,#29104,#29105)),.UNSPECIFIED.,.F.,.F.,.F.,(4,
3,4),(4,2,1,1,1,1,4),(0.,1.,1.10660498326476),(-3.92823434603301,-3.91291631533315,
-3.12810848805212,-2.3433006607711,-1.55849283349007,-0.773685006209047,
0.0111228210719787),.UNSPECIFIED.);
#12872=B_SPLINE_SURFACE_WITH_KNOTS('',3,3,((#30407,#30408,#30409,#30410,
#30411,#30412,#30413,#30414),(#30415,#30416,#30417,#30418,#30419,#30420,
#30421,#30422),(#30423,#30424,#30425,#30426,#30427,#30428,#30429,#30430),
(#30431,#30432,#30433,#30434,#30435,#30436,#30437,#30438),(#30439,#30440,
#30441,#30442,#30443,#30444,#30445,#30446),(#30447,#30448,#30449,#30450,
#30451,#30452,#30453,#30454)),.UNSPECIFIED.,.F.,.F.,.F.,(4,1,1,4),(4,1,
1,1,1,4),(0.,0.333333333333333,0.666666666666667,1.),(0.,0.2,0.4,0.6,0.8,
1.),.UNSPECIFIED.);
#12873=B_SPLINE_SURFACE_WITH_KNOTS('',3,3,((#30511,#30512,#30513,#30514,
#30515,#30516,#30517,#30518),(#30519,#30520,#30521,#30522,#30523,#30524,
#30525,#30526),(#30527,#30528,#30529,#30530,#30531,#30532,#30533,#30534),
(#30535,#30536,#30537,#30538,#30539,#30540,#30541,#30542),(#30543,#30544,
#30545,#30546,#30547,#30548,#30549,#30550),(#30551,#30552,#30553,#30554,
#30555,#30556,#30557,#30558)),.UNSPECIFIED.,.F.,.F.,.F.,(4,1,1,4),(4,1,
1,1,1,4),(0.,0.333333333333333,0.666666666666667,1.),(0.,0.2,0.4,0.6,0.8,
1.),.UNSPECIFIED.);
#12874=B_SPLINE_SURFACE_WITH_KNOTS('',3,3,((#31545,#31546,#31547,#31548,
#31549,#31550),(#31551,#31552,#31553,#31554,#31555,#31556),(#31557,#31558,
#31559,#31560,#31561,#31562),(#31563,#31564,#31565,#31566,#31567,#31568),
(#31569,#31570,#31571,#31572,#31573,#31574)),.UNSPECIFIED.,.F.,.F.,.F.,
(4,1,4),(4,1,1,4),(0.,0.571428571428571,1.),(-1.60570291183478,-0.917544521048447,
-0.458772260524224,-2.77555756156289E-16),.UNSPECIFIED.);
#12875=B_SPLINE_SURFACE_WITH_KNOTS('',3,3,((#31580,#31581,#31582,#31583,
#31584,#31585),(#31586,#31587,#31588,#31589,#31590,#31591),(#31592,#31593,
#31594,#31595,#31596,#31597),(#31598,#31599,#31600,#31601,#31602,#31603),
(#31604,#31605,#31606,#31607,#31608,#31609),(#31610,#31611,#31612,#31613,
#31614,#31615),(#31616,#31617,#31618,#31619,#31620,#31621),(#31622,#31623,
#31624,#31625,#31626,#31627)),.UNSPECIFIED.,.F.,.F.,.F.,(4,1,3,4),(4,1,
1,4),(0.,0.571428571428571,1.,1.01),(-0.00178840193134171,0.458772260524223,
0.917544521048447,1.60749122659102),.UNSPECIFIED.);
#12876=B_SPLINE_SURFACE_WITH_KNOTS('',3,3,((#31628,#31629,#31630,#31631,
#31632,#31633,#31634),(#31635,#31636,#31637,#31638,#31639,#31640,#31641),
(#31642,#31643,#31644,#31645,#31646,#31647,#31648),(#31649,#31650,#31651,
#31652,#31653,#31654,#31655),(#31656,#31657,#31658,#31659,#31660,#31661,
#31662),(#31663,#31664,#31665,#31666,#31667,#31668,#31669),(#31670,#31671,
#31672,#31673,#31674,#31675,#31676)),.UNSPECIFIED.,.F.,.F.,.F.,(4,1,1,1,
4),(4,1,1,1,4),(0.,0.285714285714286,0.571428571428571,0.785714285714286,
1.),(0.,0.142857142857143,0.428571428571429,0.714285714285714,1.),
 .UNSPECIFIED.);
#12877=B_SPLINE_SURFACE_WITH_KNOTS('',3,3,((#31684,#31685,#31686,#31687,
#31688,#31689,#31690),(#31691,#31692,#31693,#31694,#31695,#31696,#31697),
(#31698,#31699,#31700,#31701,#31702,#31703,#31704),(#31705,#31706,#31707,
#31708,#31709,#31710,#31711),(#31712,#31713,#31714,#31715,#31716,#31717,
#31718),(#31719,#31720,#31721,#31722,#31723,#31724,#31725),(#31726,#31727,
#31728,#31729,#31730,#31731,#31732)),.UNSPECIFIED.,.F.,.F.,.F.,(4,1,1,1,
4),(4,1,1,1,4),(0.,0.285714285714286,0.571428571428571,0.785714285714286,
1.),(0.,0.142857142857143,0.428571428571429,0.714285714285714,1.),
 .UNSPECIFIED.);
#12878=B_SPLINE_SURFACE_WITH_KNOTS('',3,3,((#32514,#32515,#32516,#32517,
#32518),(#32519,#32520,#32521,#32522,#32523),(#32524,#32525,#32526,#32527,
#32528),(#32529,#32530,#32531,#32532,#32533),(#32534,#32535,#32536,#32537,
#32538)),.UNSPECIFIED.,.F.,.F.,.F.,(4,1,4),(4,1,4),(0.,0.571428571428571,
1.),(-0.0110329696027129,0.599746982424017,1.41412025179299),
 .UNSPECIFIED.);
#12879=B_SPLINE_SURFACE_WITH_KNOTS('',3,3,((#32544,#32545,#32546,#32547),
(#32548,#32549,#32550,#32551),(#32552,#32553,#32554,#32555),(#32556,#32557,
#32558,#32559),(#32560,#32561,#32562,#32563)),.UNSPECIFIED.,.F.,.F.,.F.,
(4,1,4),(4,4),(0.,0.571428571428571,1.),(3.56166880664191,3.67061883925434),
 .UNSPECIFIED.);
#12880=B_SPLINE_SURFACE_WITH_KNOTS('',3,3,((#32580,#32581,#32582,#32583,
#32584),(#32585,#32586,#32587,#32588,#32589),(#32590,#32591,#32592,#32593,
#32594),(#32595,#32596,#32597,#32598,#32599),(#32600,#32601,#32602,#32603,
#32604)),.UNSPECIFIED.,.F.,.F.,.F.,(4,1,4),(4,1,4),(0.,0.571428571428571,
1.),(-1.16950640301334E-13,0.502159078521453,1.17170451655021),
 .UNSPECIFIED.);
#12881=B_SPLINE_SURFACE_WITH_KNOTS('',3,3,((#32831,#32832,#32833,#32834,
#32835,#32836),(#32837,#32838,#32839,#32840,#32841,#32842),(#32843,#32844,
#32845,#32846,#32847,#32848),(#32849,#32850,#32851,#32852,#32853,#32854),
(#32855,#32856,#32857,#32858,#32859,#32860)),.UNSPECIFIED.,.F.,.F.,.F.,
(4,1,4),(4,1,1,4),(0.,0.571428571428571,1.),(-3.46389583683049E-14,0.661978452006387,
1.10329742001067,1.54461638801495),.UNSPECIFIED.);
#12882=B_SPLINE_SURFACE_WITH_KNOTS('',3,3,((#32861,#32862,#32863,#32864,
#32865,#32866),(#32867,#32868,#32869,#32870,#32871,#32872),(#32873,#32874,
#32875,#32876,#32877,#32878),(#32879,#32880,#32881,#32882,#32883,#32884),
(#32885,#32886,#32887,#32888,#32889,#32890)),.UNSPECIFIED.,.F.,.F.,.F.,
(4,1,4),(4,1,1,4),(0.,0.571428571428571,1.),(-1.5707963267949,-0.908817875141996,
-0.467498907373394,-0.0261799396047924),.UNSPECIFIED.);
#12883=B_SPLINE_SURFACE_WITH_KNOTS('',3,3,((#32907,#32908,#32909,#32910),
(#32911,#32912,#32913,#32914),(#32915,#32916,#32917,#32918),(#32919,#32920,
#32921,#32922),(#32923,#32924,#32925,#32926)),.UNSPECIFIED.,.F.,.F.,.F.,
(4,1,4),(4,4),(0.,0.571428571428571,1.),(0.759560840131089,0.785055547060409),
 .UNSPECIFIED.);
#12884=B_SPLINE_SURFACE_WITH_KNOTS('',3,3,((#32927,#32928,#32929,#32930,
#32931),(#32932,#32933,#32934,#32935,#32936),(#32937,#32938,#32939,#32940,
#32941),(#32942,#32943,#32944,#32945,#32946),(#32947,#32948,#32949,#32950,
#32951)),.UNSPECIFIED.,.F.,.F.,.F.,(4,1,4),(4,1,4),(0.,0.571428571428571,
1.),(-0.0110329696026991,0.599746982424027,1.41412025179299),
 .UNSPECIFIED.);
#12885=B_SPLINE_SURFACE_WITH_KNOTS('',3,3,((#32957,#32958,#32959,#32960),
(#32961,#32962,#32963,#32964),(#32965,#32966,#32967,#32968),(#32969,#32970,
#32971,#32972),(#32973,#32974,#32975,#32976)),.UNSPECIFIED.,.F.,.F.,.F.,
(4,1,4),(4,4),(0.,0.571428571428571,1.),(3.56167421553516,3.67062444258934),
 .UNSPECIFIED.);
#12886=B_SPLINE_SURFACE_WITH_KNOTS('',3,3,((#33017,#33018,#33019,#33020,
#33021),(#33022,#33023,#33024,#33025,#33026),(#33027,#33028,#33029,#33030,
#33031),(#33032,#33033,#33034,#33035,#33036),(#33037,#33038,#33039,#33040,
#33041)),.UNSPECIFIED.,.F.,.F.,.F.,(4,1,4),(4,1,4),(0.,0.571428571428571,
1.),(-1.17170451655022,-0.669545438028639,1.2920849993024E-13),
 .UNSPECIFIED.);
#12887=B_SPLINE_SURFACE_WITH_KNOTS('',3,3,((#33308,#33309,#33310,#33311,
#33312,#33313),(#33314,#33315,#33316,#33317,#33318,#33319),(#33320,#33321,
#33322,#33323,#33324,#33325),(#33326,#33327,#33328,#33329,#33330,#33331),
(#33332,#33333,#33334,#33335,#33336,#33337)),.UNSPECIFIED.,.F.,.F.,.F.,
(4,1,4),(4,1,1,4),(0.,0.571428571428571,1.),(-3.46389583683049E-14,0.661978452006387,
1.10329742001067,1.54461638801495),.UNSPECIFIED.);
#12888=B_SPLINE_SURFACE_WITH_KNOTS('',3,3,((#33338,#33339,#33340,#33341,
#33342,#33343),(#33344,#33345,#33346,#33347,#33348,#33349),(#33350,#33351,
#33352,#33353,#33354,#33355),(#33356,#33357,#33358,#33359,#33360,#33361),
(#33362,#33363,#33364,#33365,#33366,#33367)),.UNSPECIFIED.,.F.,.F.,.F.,
(4,1,4),(4,1,1,4),(0.,0.571428571428571,1.),(0.0261799396055137,0.467498907373909,
0.908817875142304,1.5707963267949),.UNSPECIFIED.);
#12889=B_SPLINE_SURFACE_WITH_KNOTS('',3,3,((#33384,#33385,#33386,#33387),
(#33388,#33389,#33390,#33391),(#33392,#33393,#33394,#33395),(#33396,#33397,
#33398,#33399),(#33400,#33401,#33402,#33403)),.UNSPECIFIED.,.F.,.F.,.F.,
(4,1,4),(4,4),(0.,0.571428571428571,1.),(-0.785055547059932,-0.759560840130367),
 .UNSPECIFIED.);
#12890=B_SPLINE_SURFACE_WITH_KNOTS('',3,3,((#33872,#33873,#33874,#33875,
#33876),(#33877,#33878,#33879,#33880,#33881),(#33882,#33883,#33884,#33885,
#33886),(#33887,#33888,#33889,#33890,#33891),(#33892,#33893,#33894,#33895,
#33896)),.UNSPECIFIED.,.F.,.F.,.F.,(4,1,4),(4,1,4),(0.,0.571428571428571,
1.),(-0.0147094302131655,0.648629143075337,1.53308057412667),
 .UNSPECIFIED.);
#12891=B_SPLINE_SURFACE_WITH_KNOTS('',3,3,((#33902,#33903,#33904,#33905),
(#33906,#33907,#33908,#33909),(#33910,#33911,#33912,#33913),(#33914,#33915,
#33916,#33917),(#33918,#33919,#33920,#33921)),.UNSPECIFIED.,.F.,.F.,.F.,
(4,1,4),(4,4),(0.,0.571428571428571,1.),(-6.41295025057248E-16,0.0278756418538029),
 .UNSPECIFIED.);
#12892=B_SPLINE_SURFACE_WITH_KNOTS('',3,3,((#33927,#33928,#33929,#33930,
#33931),(#33932,#33933,#33934,#33935,#33936),(#33937,#33938,#33939,#33940,
#33941),(#33942,#33943,#33944,#33945,#33946),(#33947,#33948,#33949,#33950,
#33951),(#33952,#33953,#33954,#33955,#33956),(#33957,#33958,#33959,#33960,
#33961),(#33962,#33963,#33964,#33965,#33966)),.UNSPECIFIED.,.F.,.F.,.F.,
(4,1,3,4),(4,1,4),(0.,0.571428571428571,1.,1.01),(-1.44271097490494,-0.824406271374202,
1.19674942654331E-13),.UNSPECIFIED.);
#12893=B_SPLINE_SURFACE_WITH_KNOTS('',3,3,((#34199,#34200,#34201,#34202,
#34203,#34204),(#34205,#34206,#34207,#34208,#34209,#34210),(#34211,#34212,
#34213,#34214,#34215,#34216),(#34217,#34218,#34219,#34220,#34221,#34222),
(#34223,#34224,#34225,#34226,#34227,#34228),(#34229,#34230,#34231,#34232,
#34233,#34234),(#34235,#34236,#34237,#34238,#34239,#34240),(#34241,#34242,
#34243,#34244,#34245,#34246)),.UNSPECIFIED.,.F.,.F.,.F.,(4,3,1,4),(4,1,
1,4),(-0.01,0.,0.571428571428571,1.),(1.95399252334028E-14,0.66197845200644,
1.10329742001072,1.54521391697592),.UNSPECIFIED.);
#12894=B_SPLINE_SURFACE_WITH_KNOTS('',3,3,((#34247,#34248,#34249,#34250,
#34251,#34252),(#34253,#34254,#34255,#34256,#34257,#34258),(#34259,#34260,
#34261,#34262,#34263,#34264),(#34265,#34266,#34267,#34268,#34269,#34270),
(#34271,#34272,#34273,#34274,#34275,#34276)),.UNSPECIFIED.,.F.,.F.,.F.,
(4,1,4),(4,1,1,4),(0.,0.571428571428571,1.),(0.0349065850402562,0.473732225541582,
0.912557866042908,1.5707963267949),.UNSPECIFIED.);
#12895=B_SPLINE_SURFACE_WITH_KNOTS('',3,3,((#34293,#34294,#34295,#34296),
(#34297,#34298,#34299,#34300),(#34301,#34302,#34303,#34304),(#34305,#34306,
#34307,#34308),(#34309,#34310,#34311,#34312)),.UNSPECIFIED.,.F.,.F.,.F.,
(4,1,4),(4,4),(0.,0.571428571428571,1.),(-0.926923704548311,-0.892930681954851),
 .UNSPECIFIED.);
#12896=B_SPLINE_SURFACE_WITH_KNOTS('',3,3,((#34313,#34314,#34315,#34316,
#34317,#34318),(#34319,#34320,#34321,#34322,#34323,#34324),(#34325,#34326,
#34327,#34328,#34329,#34330),(#34331,#34332,#34333,#34334,#34335,#34336),
(#34337,#34338,#34339,#34340,#34341,#34342),(#34343,#34344,#34345,#34346,
#34347,#34348),(#34349,#34350,#34351,#34352,#34353,#34354),(#34355,#34356,
#34357,#34358,#34359,#34360)),.UNSPECIFIED.,.F.,.F.,.F.,(4,1,3,4),(4,1,
1,4),(0.,0.571428571428571,1.,1.01062358837996),(-0.0147094302131654,0.648629143075337,
1.09085485860101,1.53534262290626),.UNSPECIFIED.);
#12897=B_SPLINE_SURFACE_WITH_KNOTS('',3,3,((#34377,#34378,#34379,#34380,
#34381,#34382),(#34383,#34384,#34385,#34386,#34387,#34388),(#34389,#34390,
#34391,#34392,#34393,#34394),(#34395,#34396,#34397,#34398,#34399,#34400),
(#34401,#34402,#34403,#34404,#34405,#34406),(#34407,#34408,#34409,#34410,
#34411,#34412),(#34413,#34414,#34415,#34416,#34417,#34418),(#34419,#34420,
#34421,#34422,#34423,#34424)),.UNSPECIFIED.,.F.,.F.,.F.,(4,3,1,4),(4,1,
1,4),(-0.01,0.,0.571428571428571,1.),(-1.544616388015,-0.88263793600858,
-0.4413189680043,-1.95399252334028E-14),.UNSPECIFIED.);
#12898=B_SPLINE_SURFACE_WITH_KNOTS('',3,3,((#34533,#34534,#34535,#34536),
(#34537,#34538,#34539,#34540),(#34541,#34542,#34543,#34544),(#34545,#34546,
#34547,#34548),(#34549,#34550,#34551,#34552)),.UNSPECIFIED.,.F.,.F.,.F.,
(4,1,4),(4,4),(0.,0.571428571428571,1.),(-0.0278756418538048,2.86417159298651E-16),
 .UNSPECIFIED.);
#12899=B_SPLINE_SURFACE_WITH_KNOTS('',3,3,((#34661,#34662,#34663,#34664,
#34665),(#34666,#34667,#34668,#34669,#34670),(#34671,#34672,#34673,#34674,
#34675),(#34676,#34677,#34678,#34679,#34680),(#34681,#34682,#34683,#34684,
#34685)),.UNSPECIFIED.,.F.,.F.,.F.,(4,1,4),(4,1,4),(0.,0.571428571428571,
1.),(-1.95399252334028E-14,0.618304703530678,1.44271097490494),
 .UNSPECIFIED.);
#12900=B_SPLINE_SURFACE_WITH_KNOTS('',3,3,((#34686,#34687,#34688,#34689,
#34690,#34691),(#34692,#34693,#34694,#34695,#34696,#34697),(#34698,#34699,
#34700,#34701,#34702,#34703),(#34704,#34705,#34706,#34707,#34708,#34709),
(#34710,#34711,#34712,#34713,#34714,#34715)),.UNSPECIFIED.,.F.,.F.,.F.,
(4,1,4),(4,1,1,4),(0.,0.571428571428571,1.),(0.0349065850395343,0.473732225541066,
0.693145045791832,1.5707963267949),.UNSPECIFIED.);
#12901=B_SPLINE_SURFACE_WITH_KNOTS('',3,3,((#34732,#34733,#34734,#34735),
(#34736,#34737,#34738,#34739),(#34740,#34741,#34742,#34743),(#34744,#34745,
#34746,#34747),(#34748,#34749,#34750,#34751)),.UNSPECIFIED.,.F.,.F.,.F.,
(4,1,4),(4,4),(0.,0.571428571428571,1.),(-0.926923704538036,-0.892930681945785),
 .UNSPECIFIED.);
#12902=B_SPLINE_SURFACE_WITH_KNOTS('',3,3,((#36161,#36162,#36163,#36164,
#36165,#36166,#36167),(#36168,#36169,#36170,#36171,#36172,#36173,#36174),
(#36175,#36176,#36177,#36178,#36179,#36180,#36181),(#36182,#36183,#36184,
#36185,#36186,#36187,#36188),(#36189,#36190,#36191,#36192,#36193,#36194,
#36195)),.UNSPECIFIED.,.F.,.F.,.F.,(4,1,4),(4,1,1,1,4),(0.,0.5,1.),(-1.57079632679496,
-1.12199737628213,-0.224399475256454,0.673198425769218,1.57079632679489),
 .UNSPECIFIED.);
#12903=B_SPLINE_SURFACE_WITH_KNOTS('',3,3,((#36211,#36212,#36213,#36214,
#36215,#36216,#36217),(#36218,#36219,#36220,#36221,#36222,#36223,#36224),
(#36225,#36226,#36227,#36228,#36229,#36230,#36231),(#36232,#36233,#36234,
#36235,#36236,#36237,#36238),(#36239,#36240,#36241,#36242,#36243,#36244,
#36245),(#36246,#36247,#36248,#36249,#36250,#36251,#36252)),
 .UNSPECIFIED.,.F.,.F.,.F.,(4,1,1,4),(4,1,1,1,4),(0.,0.285714285714286,
0.571428571428571,1.),(0.,0.285714285714286,0.571428571428571,0.785714285714286,
1.),.UNSPECIFIED.);
#12904=B_SPLINE_SURFACE_WITH_KNOTS('',3,3,((#36285,#36286,#36287,#36288,
#36289),(#36290,#36291,#36292,#36293,#36294),(#36295,#36296,#36297,#36298,
#36299),(#36300,#36301,#36302,#36303,#36304),(#36305,#36306,#36307,#36308,
#36309),(#36310,#36311,#36312,#36313,#36314),(#36315,#36316,#36317,#36318,
#36319),(#36320,#36321,#36322,#36323,#36324)),.UNSPECIFIED.,.F.,.F.,.F.,
(4,1,3,4),(4,1,4),(-0.000235610402260613,0.5,1.,1.01047103681941),(-0.790762513883636,
-0.112112739401694,0.790762510845156),.UNSPECIFIED.);
#12905=B_SPLINE_SURFACE_WITH_KNOTS('',3,3,((#36338,#36339,#36340,#36341,
#36342),(#36343,#36344,#36345,#36346,#36347),(#36348,#36349,#36350,#36351,
#36352),(#36353,#36354,#36355,#36356,#36357),(#36358,#36359,#36360,#36361,
#36362),(#36363,#36364,#36365,#36366,#36367),(#36368,#36369,#36370,#36371,
#36372),(#36373,#36374,#36375,#36376,#36377)),.UNSPECIFIED.,.F.,.F.,.F.,
(4,1,3,4),(4,1,4),(-0.000235893145435933,0.5,1.,1.01045768414345),(-0.790751030606434,
-0.112112739401688,0.790751028196966),.UNSPECIFIED.);
#12906=B_SPLINE_SURFACE_WITH_KNOTS('',3,3,((#36380,#36381,#36382,#36383,
#36384,#36385,#36386,#36387),(#36388,#36389,#36390,#36391,#36392,#36393,
#36394,#36395),(#36396,#36397,#36398,#36399,#36400,#36401,#36402,#36403),
(#36404,#36405,#36406,#36407,#36408,#36409,#36410,#36411),(#36412,#36413,
#36414,#36415,#36416,#36417,#36418,#36419),(#36420,#36421,#36422,#36423,
#36424,#36425,#36426,#36427)),.UNSPECIFIED.,.F.,.F.,.F.,(4,1,1,4),(4,1,
1,1,1,4),(0.,0.285714285714286,0.571428571428571,1.),(0.,0.142857142857143,
0.285714285714286,0.571428571428571,0.785714285714286,1.),.UNSPECIFIED.);
#12907=B_SPLINE_SURFACE_WITH_KNOTS('',3,3,((#36442,#36443,#36444,#36445,
#36446,#36447,#36448),(#36449,#36450,#36451,#36452,#36453,#36454,#36455),
(#36456,#36457,#36458,#36459,#36460,#36461,#36462),(#36463,#36464,#36465,
#36466,#36467,#36468,#36469),(#36470,#36471,#36472,#36473,#36474,#36475,
#36476)),.UNSPECIFIED.,.F.,.F.,.F.,(4,1,4),(4,1,1,1,4),(0.,0.5,1.),(-1.57079632679481,
-1.121997376282,-0.224399475256377,0.673198425769246,1.57079632679487),
 .UNSPECIFIED.);
#12908=B_SPLINE_SURFACE_WITH_KNOTS('',3,3,((#37010,#37011,#37012,#37013,
#37014),(#37015,#37016,#37017,#37018,#37019),(#37020,#37021,#37022,#37023,
#37024),(#37025,#37026,#37027,#37028,#37029),(#37030,#37031,#37032,#37033,
#37034),(#37035,#37036,#37037,#37038,#37039),(#37040,#37041,#37042,#37043,
#37044),(#37045,#37046,#37047,#37048,#37049)),.UNSPECIFIED.,.F.,.F.,.F.,
(4,1,3,4),(4,1,4),(0.,0.5,1.,1.01),(0.0155816221646197,0.683168321990428,
1.57266201984704),.UNSPECIFIED.);
#12909=B_SPLINE_SURFACE_WITH_KNOTS('',3,3,((#37063,#37064,#37065,#37066,
#37067,#37068,#37069),(#37070,#37071,#37072,#37073,#37074,#37075,#37076),
(#37077,#37078,#37079,#37080,#37081,#37082,#37083),(#37084,#37085,#37086,
#37087,#37088,#37089,#37090),(#37091,#37092,#37093,#37094,#37095,#37096,
#37097),(#37098,#37099,#37100,#37101,#37102,#37103,#37104),(#37105,#37106,
#37107,#37108,#37109,#37110,#37111),(#37112,#37113,#37114,#37115,#37116,
#37117,#37118),(#37119,#37120,#37121,#37122,#37123,#37124,#37125)),
 .UNSPECIFIED.,.F.,.F.,.F.,(4,1,1,3,4),(4,1,1,1,4),(-3.04209386111655E-5,
0.333333333333333,0.666666666666667,1.,1.01),(-3.04209386111655E-5,0.25,
0.5,0.75,1.00003042093861),.UNSPECIFIED.);
#12910=B_SPLINE_SURFACE_WITH_KNOTS('',3,3,((#37239,#37240,#37241,#37242,
#37243,#37244,#37245),(#37246,#37247,#37248,#37249,#37250,#37251,#37252),
(#37253,#37254,#37255,#37256,#37257,#37258,#37259),(#37260,#37261,#37262,
#37263,#37264,#37265,#37266),(#37267,#37268,#37269,#37270,#37271,#37272,
#37273),(#37274,#37275,#37276,#37277,#37278,#37279,#37280),(#37281,#37282,
#37283,#37284,#37285,#37286,#37287),(#37288,#37289,#37290,#37291,#37292,
#37293,#37294),(#37295,#37296,#37297,#37298,#37299,#37300,#37301)),
 .UNSPECIFIED.,.F.,.F.,.F.,(4,1,1,3,4),(4,1,1,1,4),(0.,0.333333333333333,
0.666666666666667,1.,1.01),(-2.68308618668707E-5,0.25,0.5,0.75,1.00002683599237),
 .UNSPECIFIED.);
#12911=B_SPLINE_SURFACE_WITH_KNOTS('',3,3,((#37328,#37329,#37330,#37331,
#37332,#37333,#37334),(#37335,#37336,#37337,#37338,#37339,#37340,#37341),
(#37342,#37343,#37344,#37345,#37346,#37347,#37348),(#37349,#37350,#37351,
#37352,#37353,#37354,#37355),(#37356,#37357,#37358,#37359,#37360,#37361,
#37362),(#37363,#37364,#37365,#37366,#37367,#37368,#37369),(#37370,#37371,
#37372,#37373,#37374,#37375,#37376),(#37377,#37378,#37379,#37380,#37381,
#37382,#37383),(#37384,#37385,#37386,#37387,#37388,#37389,#37390)),
 .UNSPECIFIED.,.F.,.F.,.F.,(4,1,1,3,4),(4,1,1,1,4),(0.,0.333333333333333,
0.666666666666667,1.,1.01),(-2.60893842530676E-5,0.25,0.5,0.75,1.00002609054816),
 .UNSPECIFIED.);
#12912=B_SPLINE_SURFACE_WITH_KNOTS('',3,3,((#37421,#37422,#37423,#37424,
#37425,#37426,#37427),(#37428,#37429,#37430,#37431,#37432,#37433,#37434),
(#37435,#37436,#37437,#37438,#37439,#37440,#37441),(#37442,#37443,#37444,
#37445,#37446,#37447,#37448),(#37449,#37450,#37451,#37452,#37453,#37454,
#37455),(#37456,#37457,#37458,#37459,#37460,#37461,#37462),(#37463,#37464,
#37465,#37466,#37467,#37468,#37469),(#37470,#37471,#37472,#37473,#37474,
#37475,#37476),(#37477,#37478,#37479,#37480,#37481,#37482,#37483)),
 .UNSPECIFIED.,.F.,.F.,.F.,(4,1,1,3,4),(4,1,1,1,4),(0.,0.333333333333333,
0.666666666666667,1.,1.01),(0.,0.25,0.5,0.75,1.),.UNSPECIFIED.);
#12913=B_SPLINE_SURFACE_WITH_KNOTS('',3,3,((#37576,#37577,#37578,#37579,
#37580),(#37581,#37582,#37583,#37584,#37585),(#37586,#37587,#37588,#37589,
#37590),(#37591,#37592,#37593,#37594,#37595),(#37596,#37597,#37598,#37599,
#37600),(#37601,#37602,#37603,#37604,#37605),(#37606,#37607,#37608,#37609,
#37610),(#37611,#37612,#37613,#37614,#37615)),.UNSPECIFIED.,.F.,.F.,.F.,
(4,1,3,4),(4,1,4),(0.,0.5,1.,1.01),(-1.57267710752582,-0.905075323191568,
-0.0155665354047184),.UNSPECIFIED.);
#12914=B_SPLINE_SURFACE_WITH_KNOTS('',3,3,((#37741,#37742,#37743,#37744,
#37745),(#37746,#37747,#37748,#37749,#37750),(#37751,#37752,#37753,#37754,
#37755),(#37756,#37757,#37758,#37759,#37760),(#37761,#37762,#37763,#37764,
#37765),(#37766,#37767,#37768,#37769,#37770),(#37771,#37772,#37773,#37774,
#37775),(#37776,#37777,#37778,#37779,#37780)),.UNSPECIFIED.,.F.,.F.,.F.,
(4,3,1,4),(4,1,4),(-0.01,0.,0.571428571428571,1.),(-2.00826565846453,-1.34656955429378,
-0.465460640166408),.UNSPECIFIED.);
#12915=B_SPLINE_SURFACE_WITH_KNOTS('',3,3,((#37792,#37793,#37794,#37795,
#37796,#37797),(#37798,#37799,#37800,#37801,#37802,#37803),(#37804,#37805,
#37806,#37807,#37808,#37809),(#37810,#37811,#37812,#37813,#37814,#37815),
(#37816,#37817,#37818,#37819,#37820,#37821),(#37822,#37823,#37824,#37825,
#37826,#37827),(#37828,#37829,#37830,#37831,#37832,#37833),(#37834,#37835,
#37836,#37837,#37838,#37839)),.UNSPECIFIED.,.F.,.F.,.F.,(4,1,3,4),(4,1,
1,4),(0.,0.571428571428571,1.,1.01),(0.463565203006893,1.12200161641925,
1.56095922536082,1.99991683430239),.UNSPECIFIED.);
#12916=B_SPLINE_SURFACE_WITH_KNOTS('',3,3,((#37854,#37855,#37856,#37857,
#37858,#37859),(#37860,#37861,#37862,#37863,#37864,#37865),(#37866,#37867,
#37868,#37869,#37870,#37871),(#37872,#37873,#37874,#37875,#37876,#37877),
(#37878,#37879,#37880,#37881,#37882,#37883)),.UNSPECIFIED.,.F.,.F.,.F.,
(4,1,4),(4,1,1,4),(0.,0.571428571428571,1.),(0.0165398169656937,0.46061310548822,
0.682649749749484,1.57079632679454),.UNSPECIFIED.);
#12917=B_SPLINE_SURFACE_WITH_KNOTS('',3,3,((#37900,#37901,#37902,#37903),
(#37904,#37905,#37906,#37907),(#37908,#37909,#37910,#37911),(#37912,#37913,
#37914,#37915),(#37916,#37917,#37918,#37919)),.UNSPECIFIED.,.F.,.F.,.F.,
(4,1,4),(4,4),(0.,0.571428571428571,1.),(-0.587989565056411,-0.537005050590041),
 .UNSPECIFIED.);
#12918=B_SPLINE_SURFACE_WITH_KNOTS('',3,3,((#37975,#37976,#37977,#37978,
#37979),(#37980,#37981,#37982,#37983,#37984),(#37985,#37986,#37987,#37988,
#37989),(#37990,#37991,#37992,#37993,#37994),(#37995,#37996,#37997,#37998,
#37999),(#38000,#38001,#38002,#38003,#38004),(#38005,#38006,#38007,#38008,
#38009),(#38010,#38011,#38012,#38013,#38014)),.UNSPECIFIED.,.F.,.F.,.F.,
(4,3,1,4),(4,1,4),(-0.01,0.,0.571428571428571,1.),(0.463565203006856,1.12200161641922,
1.99991683430236),.UNSPECIFIED.);
#12919=B_SPLINE_SURFACE_WITH_KNOTS('',3,3,((#38040,#38041,#38042,#38043,
#38044),(#38045,#38046,#38047,#38048,#38049),(#38050,#38051,#38052,#38053,
#38054),(#38055,#38056,#38057,#38058,#38059),(#38060,#38061,#38062,#38063,
#38064),(#38065,#38066,#38067,#38068,#38069),(#38070,#38071,#38072,#38073,
#38074),(#38075,#38076,#38077,#38078,#38079)),.UNSPECIFIED.,.F.,.F.,.F.,
(4,3,1,4),(4,1,4),(-0.01,0.,0.571428571428571,1.),(0.465424410010347,1.12715673404306,
2.00830187832645),.UNSPECIFIED.);
#12920=B_SPLINE_SURFACE_WITH_KNOTS('',3,3,((#38161,#38162,#38163,#38164,
#38165,#38166),(#38167,#38168,#38169,#38170,#38171,#38172),(#38173,#38174,
#38175,#38176,#38177,#38178),(#38179,#38180,#38181,#38182,#38183,#38184),
(#38185,#38186,#38187,#38188,#38189,#38190)),.UNSPECIFIED.,.F.,.F.,.F.,
(4,1,4),(4,1,1,4),(0.,0.571428571428571,1.),(0.0165398169659493,0.460613105488471,
0.904686394010993,1.57079632679478),.UNSPECIFIED.);
#12921=B_SPLINE_SURFACE_WITH_KNOTS('',3,3,((#38292,#38293,#38294,#38295),
(#38296,#38297,#38298,#38299),(#38300,#38301,#38302,#38303),(#38304,#38305,
#38306,#38307),(#38308,#38309,#38310,#38311)),.UNSPECIFIED.,.F.,.F.,.F.,
(4,1,4),(4,4),(0.,0.571428571428571,1.),(-0.587989565057151,-0.537005050590001),
 .UNSPECIFIED.);
#12922=B_SPLINE_SURFACE_WITH_KNOTS('',3,3,((#38344,#38345,#38346,#38347,
#38348),(#38349,#38350,#38351,#38352,#38353),(#38354,#38355,#38356,#38357,
#38358),(#38359,#38360,#38361,#38362,#38363),(#38364,#38365,#38366,#38367,
#38368)),.UNSPECIFIED.,.F.,.F.,.F.,(4,1,4),(4,1,4),(-0.000244258874996074,
0.5,1.00050282805326),(0.659909524271446,1.32652232234893,2.21517177710116),
 .UNSPECIFIED.);
#12923=B_SPLINE_SURFACE_WITH_KNOTS('',3,3,((#38372,#38373,#38374,#38375,
#38376),(#38377,#38378,#38379,#38380,#38381),(#38382,#38383,#38384,#38385,
#38386),(#38387,#38388,#38389,#38390,#38391),(#38392,#38393,#38394,#38395,
#38396)),.UNSPECIFIED.,.F.,.F.,.F.,(4,1,4),(4,1,4),(0.,0.5,1.),(-1.57079632679493,
-0.905075323191498,-0.017447318386923),.UNSPECIFIED.);
#12924=B_SPLINE_SURFACE_WITH_KNOTS('',3,3,((#38400,#38401,#38402,#38403,
#38404),(#38405,#38406,#38407,#38408,#38409),(#38410,#38411,#38412,#38413,
#38414),(#38415,#38416,#38417,#38418,#38419),(#38420,#38421,#38422,#38423,
#38424)),.UNSPECIFIED.,.F.,.F.,.F.,(4,1,4),(4,1,4),(0.,0.5,1.),(0.0174473183869231,
0.683168321990346,1.57079632679491),.UNSPECIFIED.);
#12925=B_SPLINE_SURFACE_WITH_KNOTS('',3,3,((#38426,#38427,#38428,#38429,
#38430),(#38431,#38432,#38433,#38434,#38435),(#38436,#38437,#38438,#38439,
#38440),(#38441,#38442,#38443,#38444,#38445),(#38446,#38447,#38448,#38449,
#38450)),.UNSPECIFIED.,.F.,.F.,.F.,(4,1,4),(4,1,4),(0.,0.5,1.00050289234187),
(-2.21517184138979,-1.32652232234896,-0.659909459982861),.UNSPECIFIED.);
#12926=B_SPLINE_SURFACE_WITH_KNOTS('',3,3,((#39926,#39927,#39928,#39929,
#39930,#39931,#39932),(#39933,#39934,#39935,#39936,#39937,#39938,#39939),
(#39940,#39941,#39942,#39943,#39944,#39945,#39946),(#39947,#39948,#39949,
#39950,#39951,#39952,#39953),(#39954,#39955,#39956,#39957,#39958,#39959,
#39960)),.UNSPECIFIED.,.F.,.F.,.F.,(4,1,4),(4,1,1,1,4),(0.,0.5,1.),(-1.57079632679496,
-1.12199737628213,-0.224399475256454,0.673198425769218,1.57079632679489),
 .UNSPECIFIED.);
#12927=B_SPLINE_SURFACE_WITH_KNOTS('',3,3,((#39976,#39977,#39978,#39979,
#39980,#39981,#39982),(#39983,#39984,#39985,#39986,#39987,#39988,#39989),
(#39990,#39991,#39992,#39993,#39994,#39995,#39996),(#39997,#39998,#39999,
#40000,#40001,#40002,#40003),(#40004,#40005,#40006,#40007,#40008,#40009,
#40010),(#40011,#40012,#40013,#40014,#40015,#40016,#40017)),
 .UNSPECIFIED.,.F.,.F.,.F.,(4,1,1,4),(4,1,1,1,4),(0.,0.285714285714286,
0.571428571428571,1.),(0.,0.285714285714286,0.571428571428571,0.785714285714286,
1.),.UNSPECIFIED.);
#12928=B_SPLINE_SURFACE_WITH_KNOTS('',3,3,((#40050,#40051,#40052,#40053,
#40054),(#40055,#40056,#40057,#40058,#40059),(#40060,#40061,#40062,#40063,
#40064),(#40065,#40066,#40067,#40068,#40069),(#40070,#40071,#40072,#40073,
#40074),(#40075,#40076,#40077,#40078,#40079),(#40080,#40081,#40082,#40083,
#40084),(#40085,#40086,#40087,#40088,#40089)),.UNSPECIFIED.,.F.,.F.,.F.,
(4,1,3,4),(4,1,4),(-0.000234682831386911,0.5,1.,1.01051486716549),(-0.790800206144246,
-0.112112739401694,0.790800205548685),.UNSPECIFIED.);
#12929=B_SPLINE_SURFACE_WITH_KNOTS('',3,3,((#40105,#40106,#40107,#40108,
#40109),(#40110,#40111,#40112,#40113,#40114),(#40115,#40116,#40117,#40118,
#40119),(#40120,#40121,#40122,#40123,#40124),(#40125,#40126,#40127,#40128,
#40129),(#40130,#40131,#40132,#40133,#40134),(#40135,#40136,#40137,#40138,
#40139),(#40140,#40141,#40142,#40143,#40144)),.UNSPECIFIED.,.F.,.F.,.F.,
(4,1,3,4),(4,1,4),(-0.000234791786790062,0.5,1.,1.01050970690424),(-0.790795769030371,
-0.112112739401688,0.790795765913909),.UNSPECIFIED.);
#12930=B_SPLINE_SURFACE_WITH_KNOTS('',3,3,((#40151,#40152,#40153,#40154,
#40155,#40156,#40157,#40158),(#40159,#40160,#40161,#40162,#40163,#40164,
#40165,#40166),(#40167,#40168,#40169,#40170,#40171,#40172,#40173,#40174),
(#40175,#40176,#40177,#40178,#40179,#40180,#40181,#40182),(#40183,#40184,
#40185,#40186,#40187,#40188,#40189,#40190),(#40191,#40192,#40193,#40194,
#40195,#40196,#40197,#40198)),.UNSPECIFIED.,.F.,.F.,.F.,(4,1,1,4),(4,1,
1,1,1,4),(0.,0.285714285714286,0.571428571428571,1.),(0.,0.142857142857143,
0.285714285714286,0.571428571428571,0.785714285714286,1.),.UNSPECIFIED.);
#12931=B_SPLINE_SURFACE_WITH_KNOTS('',3,3,((#40213,#40214,#40215,#40216,
#40217,#40218,#40219),(#40220,#40221,#40222,#40223,#40224,#40225,#40226),
(#40227,#40228,#40229,#40230,#40231,#40232,#40233),(#40234,#40235,#40236,
#40237,#40238,#40239,#40240),(#40241,#40242,#40243,#40244,#40245,#40246,
#40247)),.UNSPECIFIED.,.F.,.F.,.F.,(4,1,4),(4,1,1,1,4),(0.,0.5,1.),(-1.57079632679481,
-1.121997376282,-0.224399475256377,0.673198425769246,1.57079632679487),
 .UNSPECIFIED.);
#12932=B_SPLINE_SURFACE_WITH_KNOTS('',3,3,((#40781,#40782,#40783,#40784,
#40785),(#40786,#40787,#40788,#40789,#40790),(#40791,#40792,#40793,#40794,
#40795),(#40796,#40797,#40798,#40799,#40800),(#40801,#40802,#40803,#40804,
#40805),(#40806,#40807,#40808,#40809,#40810),(#40811,#40812,#40813,#40814,
#40815),(#40816,#40817,#40818,#40819,#40820)),.UNSPECIFIED.,.F.,.F.,.F.,
(4,1,3,4),(4,1,4),(0.,0.5,1.,1.01),(0.0155659644590391,0.683168321990428,
1.57267767736899),.UNSPECIFIED.);
#12933=B_SPLINE_SURFACE_WITH_KNOTS('',3,3,((#40834,#40835,#40836,#40837,
#40838,#40839,#40840),(#40841,#40842,#40843,#40844,#40845,#40846,#40847),
(#40848,#40849,#40850,#40851,#40852,#40853,#40854),(#40855,#40856,#40857,
#40858,#40859,#40860,#40861),(#40862,#40863,#40864,#40865,#40866,#40867,
#40868),(#40869,#40870,#40871,#40872,#40873,#40874,#40875),(#40876,#40877,
#40878,#40879,#40880,#40881,#40882),(#40883,#40884,#40885,#40886,#40887,
#40888,#40889),(#40890,#40891,#40892,#40893,#40894,#40895,#40896)),
 .UNSPECIFIED.,.F.,.F.,.F.,(4,1,1,3,4),(4,1,1,1,4),(-3.04209385687772E-5,
0.333333333333333,0.666666666666667,1.,1.01),(-3.04209385687772E-5,0.25,
0.5,0.75,1.00003042093856),.UNSPECIFIED.);
#12934=B_SPLINE_SURFACE_WITH_KNOTS('',3,3,((#40990,#40991,#40992,#40993,
#40994,#40995,#40996),(#40997,#40998,#40999,#41000,#41001,#41002,#41003),
(#41004,#41005,#41006,#41007,#41008,#41009,#41010),(#41011,#41012,#41013,
#41014,#41015,#41016,#41017),(#41018,#41019,#41020,#41021,#41022,#41023,
#41024),(#41025,#41026,#41027,#41028,#41029,#41030,#41031),(#41032,#41033,
#41034,#41035,#41036,#41037,#41038),(#41039,#41040,#41041,#41042,#41043,
#41044,#41045),(#41046,#41047,#41048,#41049,#41050,#41051,#41052)),
 .UNSPECIFIED.,.F.,.F.,.F.,(4,1,1,3,4),(4,1,1,1,4),(0.,0.333333333333333,
0.666666666666667,1.,1.01),(-2.68308626201548E-5,0.25,0.5,0.75,1.00002683599181),
 .UNSPECIFIED.);
#12935=B_SPLINE_SURFACE_WITH_KNOTS('',3,3,((#41079,#41080,#41081,#41082,
#41083,#41084,#41085),(#41086,#41087,#41088,#41089,#41090,#41091,#41092),
(#41093,#41094,#41095,#41096,#41097,#41098,#41099),(#41100,#41101,#41102,
#41103,#41104,#41105,#41106),(#41107,#41108,#41109,#41110,#41111,#41112,
#41113),(#41114,#41115,#41116,#41117,#41118,#41119,#41120),(#41121,#41122,
#41123,#41124,#41125,#41126,#41127),(#41128,#41129,#41130,#41131,#41132,
#41133,#41134),(#41135,#41136,#41137,#41138,#41139,#41140,#41141)),
 .UNSPECIFIED.,.F.,.F.,.F.,(4,1,1,3,4),(4,1,1,1,4),(0.,0.333333333333333,
0.666666666666667,1.,1.01),(-2.60893838539302E-5,0.25,0.5,0.75,1.00002609054795),
 .UNSPECIFIED.);
#12936=B_SPLINE_SURFACE_WITH_KNOTS('',3,3,((#41172,#41173,#41174,#41175,
#41176,#41177,#41178),(#41179,#41180,#41181,#41182,#41183,#41184,#41185),
(#41186,#41187,#41188,#41189,#41190,#41191,#41192),(#41193,#41194,#41195,
#41196,#41197,#41198,#41199),(#41200,#41201,#41202,#41203,#41204,#41205,
#41206),(#41207,#41208,#41209,#41210,#41211,#41212,#41213),(#41214,#41215,
#41216,#41217,#41218,#41219,#41220),(#41221,#41222,#41223,#41224,#41225,
#41226,#41227),(#41228,#41229,#41230,#41231,#41232,#41233,#41234)),
 .UNSPECIFIED.,.F.,.F.,.F.,(4,1,1,3,4),(4,1,1,1,4),(0.,0.333333333333333,
0.666666666666667,1.,1.01),(0.,0.25,0.5,0.75,1.),.UNSPECIFIED.);
#12937=B_SPLINE_SURFACE_WITH_KNOTS('',3,3,((#41309,#41310,#41311,#41312,
#41313),(#41314,#41315,#41316,#41317,#41318),(#41319,#41320,#41321,#41322,
#41323),(#41324,#41325,#41326,#41327,#41328),(#41329,#41330,#41331,#41332,
#41333),(#41334,#41335,#41336,#41337,#41338),(#41339,#41340,#41341,#41342,
#41343),(#41344,#41345,#41346,#41347,#41348)),.UNSPECIFIED.,.F.,.F.,.F.,
(4,1,3,4),(4,1,4),(0.,0.5,1.,1.01),(-1.57269020674957,-0.905075323191568,
-0.0155534360506506),.UNSPECIFIED.);
#12938=B_SPLINE_SURFACE_WITH_KNOTS('',3,3,((#41474,#41475,#41476,#41477,
#41478),(#41479,#41480,#41481,#41482,#41483),(#41484,#41485,#41486,#41487,
#41488),(#41489,#41490,#41491,#41492,#41493),(#41494,#41495,#41496,#41497,
#41498),(#41499,#41500,#41501,#41502,#41503),(#41504,#41505,#41506,#41507,
#41508),(#41509,#41510,#41511,#41512,#41513)),.UNSPECIFIED.,.F.,.F.,.F.,
(4,3,1,4),(4,1,4),(-0.01,0.,0.571428571428571,1.),(-2.0082970138379,-1.34656955429378,
-0.465429279862768),.UNSPECIFIED.);
#12939=B_SPLINE_SURFACE_WITH_KNOTS('',3,3,((#41525,#41526,#41527,#41528,
#41529,#41530),(#41531,#41532,#41533,#41534,#41535,#41536),(#41537,#41538,
#41539,#41540,#41541,#41542),(#41543,#41544,#41545,#41546,#41547,#41548),
(#41549,#41550,#41551,#41552,#41553,#41554)),.UNSPECIFIED.,.F.,.F.,.F.,
(4,1,4),(4,1,1,4),(0.,0.571428571428571,1.),(0.463565203006893,1.12200161641925,
1.56095922536082,1.99991683430239),.UNSPECIFIED.);
#12940=B_SPLINE_SURFACE_WITH_KNOTS('',3,3,((#41580,#41581,#41582,#41583,
#41584,#41585),(#41586,#41587,#41588,#41589,#41590,#41591),(#41592,#41593,
#41594,#41595,#41596,#41597),(#41598,#41599,#41600,#41601,#41602,#41603),
(#41604,#41605,#41606,#41607,#41608,#41609)),.UNSPECIFIED.,.F.,.F.,.F.,
(4,1,4),(4,1,1,4),(0.,0.571428571428571,1.),(0.0165398169656937,0.46061310548822,
0.682649749749484,1.57079632679454),.UNSPECIFIED.);
#12941=B_SPLINE_SURFACE_WITH_KNOTS('',3,3,((#41626,#41627,#41628,#41629),
(#41630,#41631,#41632,#41633),(#41634,#41635,#41636,#41637),(#41638,#41639,
#41640,#41641),(#41642,#41643,#41644,#41645)),.UNSPECIFIED.,.F.,.F.,.F.,
(4,1,4),(4,4),(0.,0.571428571428571,1.),(-0.587989565056411,-0.537005050590041),
 .UNSPECIFIED.);
#12942=B_SPLINE_SURFACE_WITH_KNOTS('',3,3,((#41701,#41702,#41703,#41704,
#41705),(#41706,#41707,#41708,#41709,#41710),(#41711,#41712,#41713,#41714,
#41715),(#41716,#41717,#41718,#41719,#41720),(#41721,#41722,#41723,#41724,
#41725)),.UNSPECIFIED.,.F.,.F.,.F.,(4,1,4),(4,1,4),(0.,0.571428571428571,
1.),(0.463565203006865,1.12200161641922,1.99991683430236),.UNSPECIFIED.);
#12943=B_SPLINE_SURFACE_WITH_KNOTS('',3,3,((#41749,#41750,#41751,#41752,
#41753),(#41754,#41755,#41756,#41757,#41758),(#41759,#41760,#41761,#41762,
#41763),(#41764,#41765,#41766,#41767,#41768),(#41769,#41770,#41771,#41772,
#41773),(#41774,#41775,#41776,#41777,#41778),(#41779,#41780,#41781,#41782,
#41783),(#41784,#41785,#41786,#41787,#41788)),.UNSPECIFIED.,.F.,.F.,.F.,
(4,3,1,4),(4,1,4),(-0.01,0.,0.571428571428571,1.),(0.465398811381762,1.12715673404306,
2.00832748234094),.UNSPECIFIED.);
#12944=B_SPLINE_SURFACE_WITH_KNOTS('',3,3,((#41925,#41926,#41927,#41928,
#41929,#41930),(#41931,#41932,#41933,#41934,#41935,#41936),(#41937,#41938,
#41939,#41940,#41941,#41942),(#41943,#41944,#41945,#41946,#41947,#41948),
(#41949,#41950,#41951,#41952,#41953,#41954)),.UNSPECIFIED.,.F.,.F.,.F.,
(4,1,4),(4,1,1,4),(0.,0.571428571428571,1.),(0.0165398169659493,0.460613105488471,
0.904686394010993,1.57079632679478),.UNSPECIFIED.);
#12945=B_SPLINE_SURFACE_WITH_KNOTS('',3,3,((#42056,#42057,#42058,#42059),
(#42060,#42061,#42062,#42063),(#42064,#42065,#42066,#42067),(#42068,#42069,
#42070,#42071),(#42072,#42073,#42074,#42075)),.UNSPECIFIED.,.F.,.F.,.F.,
(4,1,4),(4,4),(0.,0.571428571428571,1.),(-0.587989565057151,-0.537005050590001),
 .UNSPECIFIED.);
#12946=B_SPLINE_SURFACE_WITH_KNOTS('',3,3,((#42108,#42109,#42110,#42111,
#42112),(#42113,#42114,#42115,#42116,#42117),(#42118,#42119,#42120,#42121,
#42122),(#42123,#42124,#42125,#42126,#42127),(#42128,#42129,#42130,#42131,
#42132)),.UNSPECIFIED.,.F.,.F.,.F.,(4,1,4),(4,1,4),(-0.000243769950194958,
0.5,1.00050265855508),(0.659909693769631,1.32652232234899,2.2151716076031),
 .UNSPECIFIED.);
#12947=B_SPLINE_SURFACE_WITH_KNOTS('',3,3,((#42136,#42137,#42138,#42139,
#42140),(#42141,#42142,#42143,#42144,#42145),(#42146,#42147,#42148,#42149,
#42150),(#42151,#42152,#42153,#42154,#42155),(#42156,#42157,#42158,#42159,
#42160)),.UNSPECIFIED.,.F.,.F.,.F.,(4,1,4),(4,1,4),(0.,0.5,1.),(-1.57079632679491,
-0.683168321990346,-0.017447318386923),.UNSPECIFIED.);
#12948=B_SPLINE_SURFACE_WITH_KNOTS('',3,3,((#42164,#42165,#42166,#42167,
#42168),(#42169,#42170,#42171,#42172,#42173),(#42174,#42175,#42176,#42177,
#42178),(#42179,#42180,#42181,#42182,#42183),(#42184,#42185,#42186,#42187,
#42188)),.UNSPECIFIED.,.F.,.F.,.F.,(4,1,4),(4,1,4),(0.,0.5,1.),(0.0174473183869231,
0.683168321990346,1.57079632679491),.UNSPECIFIED.);
#12949=B_SPLINE_SURFACE_WITH_KNOTS('',3,3,((#42190,#42191,#42192,#42193,
#42194),(#42195,#42196,#42197,#42198,#42199),(#42200,#42201,#42202,#42203,
#42204),(#42205,#42206,#42207,#42208,#42209),(#42210,#42211,#42212,#42213,
#42214)),.UNSPECIFIED.,.F.,.F.,.F.,(4,1,4),(4,1,4),(0.,0.5,1.00050268349018),
(-2.21517163253809,-1.32652232234895,-0.659909668834557),.UNSPECIFIED.);
#12950=B_SPLINE_SURFACE_WITH_KNOTS('',3,3,((#42784,#42785,#42786,#42787,
#42788),(#42789,#42790,#42791,#42792,#42793),(#42794,#42795,#42796,#42797,
#42798),(#42799,#42800,#42801,#42802,#42803),(#42804,#42805,#42806,#42807,
#42808)),.UNSPECIFIED.,.F.,.F.,.F.,(4,1,4),(4,1,4),(0.,0.571428571428571,
1.),(-0.0110329696027129,0.599746982424017,1.41412025179299),
 .UNSPECIFIED.);
#12951=B_SPLINE_SURFACE_WITH_KNOTS('',3,3,((#42923,#42924,#42925,#42926),
(#42927,#42928,#42929,#42930),(#42931,#42932,#42933,#42934),(#42935,#42936,
#42937,#42938),(#42939,#42940,#42941,#42942)),.UNSPECIFIED.,.F.,.F.,.F.,
(4,1,4),(4,4),(0.,0.571428571428571,1.),(3.56166880664191,3.67061883925434),
 .UNSPECIFIED.);
#12952=B_SPLINE_SURFACE_WITH_KNOTS('',3,3,((#42975,#42976,#42977,#42978,
#42979,#42980,#42981,#42982),(#42983,#42984,#42985,#42986,#42987,#42988,
#42989,#42990),(#42991,#42992,#42993,#42994,#42995,#42996,#42997,#42998),
(#42999,#43000,#43001,#43002,#43003,#43004,#43005,#43006),(#43007,#43008,
#43009,#43010,#43011,#43012,#43013,#43014),(#43015,#43016,#43017,#43018,
#43019,#43020,#43021,#43022),(#43023,#43024,#43025,#43026,#43027,#43028,
#43029,#43030),(#43031,#43032,#43033,#43034,#43035,#43036,#43037,#43038)),
 .UNSPECIFIED.,.F.,.F.,.F.,(4,1,3,4),(4,1,3,4),(0.,0.571428571428571,1.,
1.01644341699294),(-0.0164434169930501,0.502159078521453,1.17170451655021,
1.18814920001887),.UNSPECIFIED.);
#12953=B_SPLINE_SURFACE_WITH_KNOTS('',3,3,((#43271,#43272,#43273,#43274,
#43275,#43276),(#43277,#43278,#43279,#43280,#43281,#43282),(#43283,#43284,
#43285,#43286,#43287,#43288),(#43289,#43290,#43291,#43292,#43293,#43294),
(#43295,#43296,#43297,#43298,#43299,#43300)),.UNSPECIFIED.,.F.,.F.,.F.,
(4,1,4),(4,1,1,4),(0.,0.571428571428571,1.),(-3.46389583683049E-14,0.661978452006387,
1.10329742001067,1.54461638801495),.UNSPECIFIED.);
#12954=B_SPLINE_SURFACE_WITH_KNOTS('',3,3,((#43301,#43302,#43303,#43304,
#43305,#43306),(#43307,#43308,#43309,#43310,#43311,#43312),(#43313,#43314,
#43315,#43316,#43317,#43318),(#43319,#43320,#43321,#43322,#43323,#43324),
(#43325,#43326,#43327,#43328,#43329,#43330)),.UNSPECIFIED.,.F.,.F.,.F.,
(4,1,4),(4,1,1,4),(0.,0.571428571428571,1.),(-1.5707963267949,-0.908817875141996,
-0.467498907373394,-0.0261799396047924),.UNSPECIFIED.);
#12955=B_SPLINE_SURFACE_WITH_KNOTS('',3,3,((#43347,#43348,#43349,#43350,
#43351,#43352,#43353),(#43354,#43355,#43356,#43357,#43358,#43359,#43360),
(#43361,#43362,#43363,#43364,#43365,#43366,#43367),(#43368,#43369,#43370,
#43371,#43372,#43373,#43374),(#43375,#43376,#43377,#43378,#43379,#43380,
#43381)),.UNSPECIFIED.,.F.,.F.,.F.,(4,1,4),(4,3,4),(0.,0.571428571428571,
1.),(0.759560840131089,0.785055547060409,0.785352651546146),
 .UNSPECIFIED.);
#12956=B_SPLINE_SURFACE_WITH_KNOTS('',3,3,((#43382,#43383,#43384,#43385,
#43386),(#43387,#43388,#43389,#43390,#43391),(#43392,#43393,#43394,#43395,
#43396),(#43397,#43398,#43399,#43400,#43401),(#43402,#43403,#43404,#43405,
#43406)),.UNSPECIFIED.,.F.,.F.,.F.,(4,1,4),(4,1,4),(0.,0.571428571428571,
1.),(-0.0110329696026991,0.599746982424027,1.41412025179299),
 .UNSPECIFIED.);
#12957=B_SPLINE_SURFACE_WITH_KNOTS('',3,3,((#43422,#43423,#43424,#43425),
(#43426,#43427,#43428,#43429),(#43430,#43431,#43432,#43433),(#43434,#43435,
#43436,#43437),(#43438,#43439,#43440,#43441)),.UNSPECIFIED.,.F.,.F.,.F.,
(4,1,4),(4,4),(0.,0.571428571428571,1.),(3.56167421553516,3.67062444258934),
 .UNSPECIFIED.);
#12958=B_SPLINE_SURFACE_WITH_KNOTS('',3,3,((#43482,#43483,#43484,#43485,
#43486),(#43487,#43488,#43489,#43490,#43491),(#43492,#43493,#43494,#43495,
#43496),(#43497,#43498,#43499,#43500,#43501),(#43502,#43503,#43504,#43505,
#43506),(#43507,#43508,#43509,#43510,#43511),(#43512,#43513,#43514,#43515,
#43516),(#43517,#43518,#43519,#43520,#43521)),.UNSPECIFIED.,.F.,.F.,.F.,
(4,1,3,4),(4,1,4),(0.,0.571428571428571,1.,1.01),(-1.1726170323545,-0.669545438028639,
0.000912515804411675),.UNSPECIFIED.);
#12959=B_SPLINE_SURFACE_WITH_KNOTS('',3,3,((#43779,#43780,#43781,#43782,
#43783,#43784),(#43785,#43786,#43787,#43788,#43789,#43790),(#43791,#43792,
#43793,#43794,#43795,#43796),(#43797,#43798,#43799,#43800,#43801,#43802),
(#43803,#43804,#43805,#43806,#43807,#43808)),.UNSPECIFIED.,.F.,.F.,.F.,
(4,1,4),(4,1,1,4),(0.,0.571428571428571,1.),(-3.46389583683049E-14,0.661978452006387,
1.10329742001067,1.54461638801495),.UNSPECIFIED.);
#12960=B_SPLINE_SURFACE_WITH_KNOTS('',3,3,((#43809,#43810,#43811,#43812,
#43813,#43814),(#43815,#43816,#43817,#43818,#43819,#43820),(#43821,#43822,
#43823,#43824,#43825,#43826),(#43827,#43828,#43829,#43830,#43831,#43832),
(#43833,#43834,#43835,#43836,#43837,#43838)),.UNSPECIFIED.,.F.,.F.,.F.,
(4,1,4),(4,1,1,4),(0.,0.571428571428571,1.),(0.0261799396055137,0.467498907373909,
0.908817875142304,1.5707963267949),.UNSPECIFIED.);
#12961=B_SPLINE_SURFACE_WITH_KNOTS('',3,3,((#43855,#43856,#43857,#43858),
(#43859,#43860,#43861,#43862),(#43863,#43864,#43865,#43866),(#43867,#43868,
#43869,#43870),(#43871,#43872,#43873,#43874)),.UNSPECIFIED.,.F.,.F.,.F.,
(4,1,4),(4,4),(0.,0.571428571428571,1.),(-0.785055547059932,-0.759560840130367),
 .UNSPECIFIED.);
#12962=B_SPLINE_SURFACE_WITH_KNOTS('',3,3,((#44342,#44343,#44344,#44345,
#44346),(#44347,#44348,#44349,#44350,#44351),(#44352,#44353,#44354,#44355,
#44356),(#44357,#44358,#44359,#44360,#44361),(#44362,#44363,#44364,#44365,
#44366)),.UNSPECIFIED.,.F.,.F.,.F.,(4,1,4),(4,1,4),(0.,0.571428571428571,
1.),(-0.0147094302131655,0.648629143075337,1.53308057412667),
 .UNSPECIFIED.);
#12963=B_SPLINE_SURFACE_WITH_KNOTS('',3,3,((#44504,#44505,#44506,#44507),
(#44508,#44509,#44510,#44511),(#44512,#44513,#44514,#44515),(#44516,#44517,
#44518,#44519),(#44520,#44521,#44522,#44523)),.UNSPECIFIED.,.F.,.F.,.F.,
(4,1,4),(4,4),(0.,0.571428571428571,1.),(-4.96154603179096E-16,0.0278756418538023),
 .UNSPECIFIED.);
#12964=B_SPLINE_SURFACE_WITH_KNOTS('',3,3,((#44530,#44531,#44532,#44533,
#44534),(#44535,#44536,#44537,#44538,#44539),(#44540,#44541,#44542,#44543,
#44544),(#44545,#44546,#44547,#44548,#44549),(#44550,#44551,#44552,#44553,
#44554),(#44555,#44556,#44557,#44558,#44559),(#44560,#44561,#44562,#44563,
#44564),(#44565,#44566,#44567,#44568,#44569)),.UNSPECIFIED.,.F.,.F.,.F.,
(4,1,3,4),(4,1,4),(0.,0.571428571428571,1.,1.01),(-1.44275183525544,-0.824406271374202,
4.11258372342998E-5),.UNSPECIFIED.);
#12965=B_SPLINE_SURFACE_WITH_KNOTS('',3,3,((#44796,#44797,#44798,#44799,
#44800,#44801),(#44802,#44803,#44804,#44805,#44806,#44807),(#44808,#44809,
#44810,#44811,#44812,#44813),(#44814,#44815,#44816,#44817,#44818,#44819),
(#44820,#44821,#44822,#44823,#44824,#44825),(#44826,#44827,#44828,#44829,
#44830,#44831),(#44832,#44833,#44834,#44835,#44836,#44837),(#44838,#44839,
#44840,#44841,#44842,#44843)),.UNSPECIFIED.,.F.,.F.,.F.,(4,3,1,4),(4,1,
1,4),(-0.01,0.,0.571428571428571,1.),(1.95399252334028E-14,0.66197845200644,
1.10329742001072,1.544616388015),.UNSPECIFIED.);
#12966=B_SPLINE_SURFACE_WITH_KNOTS('',3,3,((#44844,#44845,#44846,#44847,
#44848,#44849),(#44850,#44851,#44852,#44853,#44854,#44855),(#44856,#44857,
#44858,#44859,#44860,#44861),(#44862,#44863,#44864,#44865,#44866,#44867),
(#44868,#44869,#44870,#44871,#44872,#44873)),.UNSPECIFIED.,.F.,.F.,.F.,
(4,1,4),(4,1,1,4),(0.,0.571428571428571,1.),(0.0349065850402562,0.473732225541582,
0.912557866042908,1.5707963267949),.UNSPECIFIED.);
#12967=B_SPLINE_SURFACE_WITH_KNOTS('',3,3,((#44890,#44891,#44892,#44893),
(#44894,#44895,#44896,#44897),(#44898,#44899,#44900,#44901),(#44902,#44903,
#44904,#44905),(#44906,#44907,#44908,#44909)),.UNSPECIFIED.,.F.,.F.,.F.,
(4,1,4),(4,4),(0.,0.571428571428571,1.),(-0.926923704548311,-0.892930681954851),
 .UNSPECIFIED.);
#12968=B_SPLINE_SURFACE_WITH_KNOTS('',3,3,((#44910,#44911,#44912,#44913,
#44914,#44915),(#44916,#44917,#44918,#44919,#44920,#44921),(#44922,#44923,
#44924,#44925,#44926,#44927),(#44928,#44929,#44930,#44931,#44932,#44933),
(#44934,#44935,#44936,#44937,#44938,#44939),(#44940,#44941,#44942,#44943,
#44944,#44945),(#44946,#44947,#44948,#44949,#44950,#44951),(#44952,#44953,
#44954,#44955,#44956,#44957)),.UNSPECIFIED.,.F.,.F.,.F.,(4,1,3,4),(4,1,
1,4),(0.,0.571428571428571,1.,1.01062359490423),(-0.0147094302131654,0.648629143075337,
1.09085485860101,1.53534261827327),.UNSPECIFIED.);
#12969=B_SPLINE_SURFACE_WITH_KNOTS('',3,3,((#45126,#45127,#45128,#45129,
#45130,#45131),(#45132,#45133,#45134,#45135,#45136,#45137),(#45138,#45139,
#45140,#45141,#45142,#45143),(#45144,#45145,#45146,#45147,#45148,#45149),
(#45150,#45151,#45152,#45153,#45154,#45155)),.UNSPECIFIED.,.F.,.F.,.F.,
(4,1,4),(4,1,1,4),(0.,0.571428571428571,1.),(-1.544616388015,-0.88263793600858,
-0.4413189680043,-1.95399252334028E-14),.UNSPECIFIED.);
#12970=B_SPLINE_SURFACE_WITH_KNOTS('',3,3,((#45262,#45263,#45264,#45265),
(#45266,#45267,#45268,#45269),(#45270,#45271,#45272,#45273),(#45274,#45275,
#45276,#45277),(#45278,#45279,#45280,#45281)),.UNSPECIFIED.,.F.,.F.,.F.,
(4,1,4),(4,4),(0.,0.571428571428571,1.),(-0.0278756418538042,1.05828041427608E-17),
 .UNSPECIFIED.);
#12971=B_SPLINE_SURFACE_WITH_KNOTS('',3,3,((#45397,#45398,#45399,#45400,
#45401),(#45402,#45403,#45404,#45405,#45406),(#45407,#45408,#45409,#45410,
#45411),(#45412,#45413,#45414,#45415,#45416),(#45417,#45418,#45419,#45420,
#45421),(#45422,#45423,#45424,#45425,#45426),(#45427,#45428,#45429,#45430,
#45431),(#45432,#45433,#45434,#45435,#45436)),.UNSPECIFIED.,.F.,.F.,.F.,
(4,1,3,4),(4,1,4),(0.,0.571428571428571,1.,1.01),(-0.0020951585232285,0.618304703530678,
1.44480613342815),.UNSPECIFIED.);
#12972=B_SPLINE_SURFACE_WITH_KNOTS('',3,3,((#45438,#45439,#45440,#45441,
#45442,#45443),(#45444,#45445,#45446,#45447,#45448,#45449),(#45450,#45451,
#45452,#45453,#45454,#45455),(#45456,#45457,#45458,#45459,#45460,#45461),
(#45462,#45463,#45464,#45465,#45466,#45467)),.UNSPECIFIED.,.F.,.F.,.F.,
(4,1,4),(4,1,1,4),(0.,0.571428571428571,1.),(0.0349065850395343,0.473732225541066,
0.693145045791832,1.5707963267949),.UNSPECIFIED.);
#12973=B_SPLINE_SURFACE_WITH_KNOTS('',3,3,((#45484,#45485,#45486,#45487),
(#45488,#45489,#45490,#45491),(#45492,#45493,#45494,#45495),(#45496,#45497,
#45498,#45499),(#45500,#45501,#45502,#45503)),.UNSPECIFIED.,.F.,.F.,.F.,
(4,1,4),(4,4),(0.,0.571428571428571,1.),(-0.926923704538036,-0.892930681945785),
 .UNSPECIFIED.);
#12974=B_SPLINE_SURFACE_WITH_KNOTS('',3,3,((#46928,#46929,#46930,#46931,
#46932,#46933,#46934),(#46935,#46936,#46937,#46938,#46939,#46940,#46941),
(#46942,#46943,#46944,#46945,#46946,#46947,#46948),(#46949,#46950,#46951,
#46952,#46953,#46954,#46955),(#46956,#46957,#46958,#46959,#46960,#46961,
#46962)),.UNSPECIFIED.,.F.,.F.,.F.,(4,1,4),(4,1,1,1,4),(-8.09278809529134E-6,
0.5,1.),(-1.57080111204045,-1.12199737628213,-0.224399475256454,0.673198425769218,
1.57079632679489),.UNSPECIFIED.);
#12975=B_SPLINE_SURFACE_WITH_KNOTS('',3,3,((#46974,#46975,#46976,#46977,
#46978,#46979,#46980),(#46981,#46982,#46983,#46984,#46985,#46986,#46987),
(#46988,#46989,#46990,#46991,#46992,#46993,#46994),(#46995,#46996,#46997,
#46998,#46999,#47000,#47001),(#47002,#47003,#47004,#47005,#47006,#47007,
#47008),(#47009,#47010,#47011,#47012,#47013,#47014,#47015)),
 .UNSPECIFIED.,.F.,.F.,.F.,(4,1,1,4),(4,1,1,1,4),(0.,0.285714285714286,
0.571428571428571,1.),(0.,0.285714285714286,0.571428571428571,0.785714285714286,
1.),.UNSPECIFIED.);
#12976=B_SPLINE_SURFACE_WITH_KNOTS('',3,3,((#47048,#47049,#47050,#47051,
#47052),(#47053,#47054,#47055,#47056,#47057),(#47058,#47059,#47060,#47061,
#47062),(#47063,#47064,#47065,#47066,#47067),(#47068,#47069,#47070,#47071,
#47072),(#47073,#47074,#47075,#47076,#47077),(#47078,#47079,#47080,#47081,
#47082),(#47083,#47084,#47085,#47086,#47087)),.UNSPECIFIED.,.F.,.F.,.F.,
(4,1,3,4),(4,1,4),(-0.000237874992468149,0.5,1.,1.01047103681949),(-0.790762513883651,
-0.112112739401694,0.790762510846764),.UNSPECIFIED.);
#12977=B_SPLINE_SURFACE_WITH_KNOTS('',3,3,((#47105,#47106,#47107,#47108,
#47109),(#47110,#47111,#47112,#47113,#47114),(#47115,#47116,#47117,#47118,
#47119),(#47120,#47121,#47122,#47123,#47124),(#47125,#47126,#47127,#47128,
#47129),(#47130,#47131,#47132,#47133,#47134),(#47135,#47136,#47137,#47138,
#47139),(#47140,#47141,#47142,#47143,#47144)),.UNSPECIFIED.,.F.,.F.,.F.,
(4,1,3,4),(4,1,4),(-0.000238159025466261,0.5,1.,1.01045768414342),(-0.790751030606465,
-0.112112739401688,0.790751028197001),.UNSPECIFIED.);
#12978=B_SPLINE_SURFACE_WITH_KNOTS('',3,3,((#47147,#47148,#47149,#47150,
#47151,#47152,#47153,#47154),(#47155,#47156,#47157,#47158,#47159,#47160,
#47161,#47162),(#47163,#47164,#47165,#47166,#47167,#47168,#47169,#47170),
(#47171,#47172,#47173,#47174,#47175,#47176,#47177,#47178),(#47179,#47180,
#47181,#47182,#47183,#47184,#47185,#47186),(#47187,#47188,#47189,#47190,
#47191,#47192,#47193,#47194)),.UNSPECIFIED.,.F.,.F.,.F.,(4,1,1,4),(4,1,
1,1,1,4),(0.,0.285714285714286,0.571428571428571,1.),(0.,0.142857142857143,
0.285714285714286,0.571428571428571,0.785714285714286,1.),.UNSPECIFIED.);
#12979=B_SPLINE_SURFACE_WITH_KNOTS('',3,3,((#47209,#47210,#47211,#47212,
#47213,#47214,#47215),(#47216,#47217,#47218,#47219,#47220,#47221,#47222),
(#47223,#47224,#47225,#47226,#47227,#47228,#47229),(#47230,#47231,#47232,
#47233,#47234,#47235,#47236),(#47237,#47238,#47239,#47240,#47241,#47242,
#47243)),.UNSPECIFIED.,.F.,.F.,.F.,(4,1,4),(4,1,1,1,4),(-8.09597941157278E-6,
0.5,1.),(-1.57080111300022,-1.121997376282,-0.224399475256377,0.673198425769246,
1.57079632679487),.UNSPECIFIED.);
#12980=B_SPLINE_SURFACE_WITH_KNOTS('',3,3,((#48083,#48084,#48085,#48086,
#48087),(#48088,#48089,#48090,#48091,#48092),(#48093,#48094,#48095,#48096,
#48097),(#48098,#48099,#48100,#48101,#48102),(#48103,#48104,#48105,#48106,
#48107)),.UNSPECIFIED.,.F.,.F.,.F.,(4,1,4),(4,1,4),(0.,0.5,1.00186569626405),
(0.0155816221229379,0.683168321990428,1.57266202305905),.UNSPECIFIED.);
#12981=B_SPLINE_SURFACE_WITH_KNOTS('',3,3,((#48117,#48118,#48119,#48120,
#48121,#48122),(#48123,#48124,#48125,#48126,#48127,#48128),(#48129,#48130,
#48131,#48132,#48133,#48134),(#48135,#48136,#48137,#48138,#48139,#48140),
(#48141,#48142,#48143,#48144,#48145,#48146),(#48147,#48148,#48149,#48150,
#48151,#48152)),.UNSPECIFIED.,.F.,.F.,.F.,(4,2,4),(4,2,4),(-3.26077515872205E-5,
0.5,1.),(-3.26074723324747E-5,0.503021542287895,1.00604308457579),
 .UNSPECIFIED.);
#12982=B_SPLINE_SURFACE_WITH_KNOTS('',3,3,((#48217,#48218,#48219,#48220,
#48221,#48222),(#48223,#48224,#48225,#48226,#48227,#48228),(#48229,#48230,
#48231,#48232,#48233,#48234),(#48235,#48236,#48237,#48238,#48239,#48240),
(#48241,#48242,#48243,#48244,#48245,#48246),(#48247,#48248,#48249,#48250,
#48251,#48252)),.UNSPECIFIED.,.F.,.F.,.F.,(4,2,4),(4,2,4),(-0.000102873434034406,
0.5,1.00010287343403),(0.,0.503001178575194,1.00600235715039),
 .UNSPECIFIED.);
#12983=B_SPLINE_SURFACE_WITH_KNOTS('',3,3,((#48339,#48340,#48341,#48342,
#48343,#48344),(#48345,#48346,#48347,#48348,#48349,#48350),(#48351,#48352,
#48353,#48354,#48355,#48356),(#48357,#48358,#48359,#48360,#48361,#48362),
(#48363,#48364,#48365,#48366,#48367,#48368),(#48369,#48370,#48371,#48372,
#48373,#48374),(#48375,#48376,#48377,#48378,#48379,#48380),(#48381,#48382,
#48383,#48384,#48385,#48386)),.UNSPECIFIED.,.F.,.F.,.F.,(4,1,1,1,1,4),(4,
1,1,4),(0.,0.2,0.4,0.6,0.8,1.),(0.,0.333333333333333,0.666666666666667,
1.),.UNSPECIFIED.);
#12984=B_SPLINE_SURFACE_WITH_KNOTS('',3,3,((#48411,#48412,#48413,#48414,
#48415,#48416),(#48417,#48418,#48419,#48420,#48421,#48422),(#48423,#48424,
#48425,#48426,#48427,#48428),(#48429,#48430,#48431,#48432,#48433,#48434),
(#48435,#48436,#48437,#48438,#48439,#48440),(#48441,#48442,#48443,#48444,
#48445,#48446)),.UNSPECIFIED.,.F.,.F.,.F.,(4,2,4),(4,2,4),(-2.90626152976552E-5,
0.5,1.),(-2.90626152976552E-5,0.503022493566055,1.00604498713211),
 .UNSPECIFIED.);
#12985=B_SPLINE_SURFACE_WITH_KNOTS('',3,3,((#48528,#48529,#48530,#48531,
#48532),(#48533,#48534,#48535,#48536,#48537),(#48538,#48539,#48540,#48541,
#48542),(#48543,#48544,#48545,#48546,#48547),(#48548,#48549,#48550,#48551,
#48552)),.UNSPECIFIED.,.F.,.F.,.F.,(4,1,4),(4,1,4),(0.,0.5,1.00188078299115),
(-1.57267710978613,-0.905075323191568,-0.015566535395867),.UNSPECIFIED.);
#12986=B_SPLINE_SURFACE_WITH_KNOTS('',3,3,((#48686,#48687,#48688,#48689,
#48690),(#48691,#48692,#48693,#48694,#48695),(#48696,#48697,#48698,#48699,
#48700),(#48701,#48702,#48703,#48704,#48705),(#48706,#48707,#48708,#48709,
#48710),(#48711,#48712,#48713,#48714,#48715),(#48716,#48717,#48718,#48719,
#48720),(#48721,#48722,#48723,#48724,#48725)),.UNSPECIFIED.,.F.,.F.,.F.,
(4,3,1,4),(4,1,4),(-0.01,0.,0.571428571428571,1.0000822862732),(-2.00826565848089,
-1.34656955429378,-0.465460635003055),.UNSPECIFIED.);
#12987=B_SPLINE_SURFACE_WITH_KNOTS('',3,3,((#48737,#48738,#48739,#48740,
#48741,#48742),(#48743,#48744,#48745,#48746,#48747,#48748),(#48749,#48750,
#48751,#48752,#48753,#48754),(#48755,#48756,#48757,#48758,#48759,#48760),
(#48761,#48762,#48763,#48764,#48765,#48766),(#48767,#48768,#48769,#48770,
#48771,#48772),(#48773,#48774,#48775,#48776,#48777,#48778),(#48779,#48780,
#48781,#48782,#48783,#48784)),.UNSPECIFIED.,.F.,.F.,.F.,(4,1,3,4),(4,1,
1,4),(0.,0.571428571428571,1.,1.01),(0.463565203006893,1.12200161641925,
1.56095922536082,1.99991683430239),.UNSPECIFIED.);
#12988=B_SPLINE_SURFACE_WITH_KNOTS('',3,3,((#48785,#48786,#48787,#48788,
#48789,#48790),(#48791,#48792,#48793,#48794,#48795,#48796),(#48797,#48798,
#48799,#48800,#48801,#48802),(#48803,#48804,#48805,#48806,#48807,#48808),
(#48809,#48810,#48811,#48812,#48813,#48814)),.UNSPECIFIED.,.F.,.F.,.F.,
(4,1,4),(4,1,1,4),(0.,0.571428571428571,1.),(0.0165398169656937,0.46061310548822,
0.682649749749484,1.57079632679454),.UNSPECIFIED.);
#12989=B_SPLINE_SURFACE_WITH_KNOTS('',3,3,((#48831,#48832,#48833,#48834),
(#48835,#48836,#48837,#48838),(#48839,#48840,#48841,#48842),(#48843,#48844,
#48845,#48846),(#48847,#48848,#48849,#48850)),.UNSPECIFIED.,.F.,.F.,.F.,
(4,1,4),(4,4),(0.,0.571428571428571,1.),(-0.587989565056411,-0.537005050590041),
 .UNSPECIFIED.);
#12990=B_SPLINE_SURFACE_WITH_KNOTS('',3,3,((#48892,#48893,#48894,#48895,
#48896),(#48897,#48898,#48899,#48900,#48901),(#48902,#48903,#48904,#48905,
#48906),(#48907,#48908,#48909,#48910,#48911),(#48912,#48913,#48914,#48915,
#48916),(#48917,#48918,#48919,#48920,#48921),(#48922,#48923,#48924,#48925,
#48926),(#48927,#48928,#48929,#48930,#48931)),.UNSPECIFIED.,.F.,.F.,.F.,
(4,3,1,4),(4,1,4),(-0.01,0.,0.571428571428571,1.),(0.463565203006856,1.12200161641922,
1.99991683430236),.UNSPECIFIED.);
#12991=B_SPLINE_SURFACE_WITH_KNOTS('',3,3,((#48943,#48944,#48945,#48946,
#48947),(#48948,#48949,#48950,#48951,#48952),(#48953,#48954,#48955,#48956,
#48957),(#48958,#48959,#48960,#48961,#48962),(#48963,#48964,#48965,#48966,
#48967),(#48968,#48969,#48970,#48971,#48972),(#48973,#48974,#48975,#48976,
#48977),(#48978,#48979,#48980,#48981,#48982)),.UNSPECIFIED.,.F.,.F.,.F.,
(4,3,1,4),(4,1,4),(-0.01,0.,0.571428571428571,1.),(0.465450981414477,1.34656955429374,
2.00827530692232),.UNSPECIFIED.);
#12992=B_SPLINE_SURFACE_WITH_KNOTS('',3,3,((#49073,#49074,#49075,#49076,
#49077,#49078),(#49079,#49080,#49081,#49082,#49083,#49084),(#49085,#49086,
#49087,#49088,#49089,#49090),(#49091,#49092,#49093,#49094,#49095,#49096),
(#49097,#49098,#49099,#49100,#49101,#49102)),.UNSPECIFIED.,.F.,.F.,.F.,
(4,1,4),(4,1,1,4),(0.,0.571428571428571,1.),(0.0165398169659493,0.460613105488471,
0.904686394010993,1.57079632679478),.UNSPECIFIED.);
#12993=B_SPLINE_SURFACE_WITH_KNOTS('',3,3,((#49204,#49205,#49206,#49207),
(#49208,#49209,#49210,#49211),(#49212,#49213,#49214,#49215),(#49216,#49217,
#49218,#49219),(#49220,#49221,#49222,#49223)),.UNSPECIFIED.,.F.,.F.,.F.,
(4,1,4),(4,4),(0.,0.571428571428571,1.),(-0.587989565057151,-0.537005050590001),
 .UNSPECIFIED.);
#12994=B_SPLINE_SURFACE_WITH_KNOTS('',3,3,((#49244,#49245,#49246,#49247,
#49248),(#49249,#49250,#49251,#49252,#49253),(#49254,#49255,#49256,#49257,
#49258),(#49259,#49260,#49261,#49262,#49263),(#49264,#49265,#49266,#49267,
#49268)),.UNSPECIFIED.,.F.,.F.,.F.,(4,1,4),(4,1,4),(0.,0.5,1.00050282805326),
(0.659909524271444,1.32652232234893,2.21517177710116),.UNSPECIFIED.);
#12995=B_SPLINE_SURFACE_WITH_KNOTS('',3,3,((#49272,#49273,#49274,#49275,
#49276),(#49277,#49278,#49279,#49280,#49281),(#49282,#49283,#49284,#49285,
#49286),(#49287,#49288,#49289,#49290,#49291),(#49292,#49293,#49294,#49295,
#49296)),.UNSPECIFIED.,.F.,.F.,.F.,(4,1,4),(4,1,4),(-0.00181781605532992,
0.5,1.),(-1.57261414285026,-0.905075323191498,-0.0156295023316023),
 .UNSPECIFIED.);
#12996=B_SPLINE_SURFACE_WITH_KNOTS('',3,3,((#49300,#49301,#49302,#49303,
#49304),(#49305,#49306,#49307,#49308,#49309),(#49310,#49311,#49312,#49313,
#49314),(#49315,#49316,#49317,#49318,#49319),(#49320,#49321,#49322,#49323,
#49324)),.UNSPECIFIED.,.F.,.F.,.F.,(4,1,4),(4,1,4),(-0.00182317389038794,
0.5,1.),(0.0156241444965126,0.683168321990346,1.57261950068532),
 .UNSPECIFIED.);
#12997=B_SPLINE_SURFACE_WITH_KNOTS('',3,3,((#49326,#49327,#49328,#49329,
#49330),(#49331,#49332,#49333,#49334,#49335),(#49336,#49337,#49338,#49339,
#49340),(#49341,#49342,#49343,#49344,#49345),(#49346,#49347,#49348,#49349,
#49350)),.UNSPECIFIED.,.F.,.F.,.F.,(4,1,4),(4,1,4),(0.,0.5,1.00053929783926),
(-2.21520824688717,-1.54855897902369,-0.659873054485472),.UNSPECIFIED.);
#12998=B_SPLINE_SURFACE_WITH_KNOTS('',3,3,((#50855,#50856,#50857,#50858,
#50859,#50860,#50861),(#50862,#50863,#50864,#50865,#50866,#50867,#50868),
(#50869,#50870,#50871,#50872,#50873,#50874,#50875),(#50876,#50877,#50878,
```
