## Supplementary Material 4 for "De novo Powered Air-Purifying Respirator Design and Fabrication for Pandemic Response": Bottom.step (part 2 of 6)

```
#50879,#50880,#50881,#50882),(#50883,#50884,#50885,#50886,#50887,#50888,
#50889)),.UNSPECIFIED.,.F.,.F.,.F.,(4,1,4),(4,1,1,1,4),(-8.07411266985786E-6,
0.5,1.),(-1.57080110717587,-1.12199737628213,-0.224399475256454,0.673198425769218,
1.57079632679489),.UNSPECIFIED.);
#12999=B_SPLINE_SURFACE_WITH_KNOTS('',3,3,((#50901,#50902,#50903,#50904,
#50905,#50906,#50907),(#50908,#50909,#50910,#50911,#50912,#50913,#50914),
(#50915,#50916,#50917,#50918,#50919,#50920,#50921),(#50922,#50923,#50924,
#50925,#50926,#50927,#50928),(#50929,#50930,#50931,#50932,#50933,#50934,
#50935),(#50936,#50937,#50938,#50939,#50940,#50941,#50942)),
 .UNSPECIFIED.,.F.,.F.,.F.,(4,1,1,4),(4,1,1,1,4),(0.,0.285714285714286,
0.571428571428571,1.),(0.,0.285714285714286,0.571428571428571,0.785714285714286,
1.),.UNSPECIFIED.);
#13000=B_SPLINE_SURFACE_WITH_KNOTS('',3,3,((#50975,#50976,#50977,#50978,
#50979),(#50980,#50981,#50982,#50983,#50984),(#50985,#50986,#50987,#50988,
#50989),(#50990,#50991,#50992,#50993,#50994),(#50995,#50996,#50997,#50998,
#50999),(#51000,#51001,#51002,#51003,#51004),(#51005,#51006,#51007,#51008,
#51009),(#51010,#51011,#51012,#51013,#51014)),.UNSPECIFIED.,.F.,.F.,.F.,
(4,1,3,4),(4,1,4),(-0.000236943230803091,0.5,1.,1.01051486716549),(-0.790800206134919,
-0.112112739401694,0.790800203653157),.UNSPECIFIED.);
#13001=B_SPLINE_SURFACE_WITH_KNOTS('',3,3,((#51034,#51035,#51036,#51037,
#51038),(#51039,#51040,#51041,#51042,#51043),(#51044,#51045,#51046,#51047,
#51048),(#51049,#51050,#51051,#51052,#51053),(#51054,#51055,#51056,#51057,
#51058),(#51059,#51060,#51061,#51062,#51063),(#51064,#51065,#51066,#51067,
#51068),(#51069,#51070,#51071,#51072,#51073)),.UNSPECIFIED.,.F.,.F.,.F.,
(4,1,3,4),(4,1,4),(-0.000237052690777045,0.5,1.,1.01050970690432),(-0.790795768387962,
-0.112112739401688,0.790795765910767),.UNSPECIFIED.);
#13002=B_SPLINE_SURFACE_WITH_KNOTS('',3,3,((#51080,#51081,#51082,#51083,
#51084,#51085,#51086,#51087),(#51088,#51089,#51090,#51091,#51092,#51093,
#51094,#51095),(#51096,#51097,#51098,#51099,#51100,#51101,#51102,#51103),
(#51104,#51105,#51106,#51107,#51108,#51109,#51110,#51111),(#51112,#51113,
#51114,#51115,#51116,#51117,#51118,#51119),(#51120,#51121,#51122,#51123,
#51124,#51125,#51126,#51127)),.UNSPECIFIED.,.F.,.F.,.F.,(4,1,1,4),(4,1,
1,1,1,4),(0.,0.285714285714286,0.571428571428571,1.),(0.,0.142857142857143,
0.285714285714286,0.571428571428571,0.785714285714286,1.),.UNSPECIFIED.);
#13003=B_SPLINE_SURFACE_WITH_KNOTS('',3,3,((#51142,#51143,#51144,#51145,
#51146,#51147,#51148),(#51149,#51150,#51151,#51152,#51153,#51154,#51155),
(#51156,#51157,#51158,#51159,#51160,#51161,#51162),(#51163,#51164,#51165,
#51166,#51167,#51168,#51169),(#51170,#51171,#51172,#51173,#51174,#51175,
#51176)),.UNSPECIFIED.,.F.,.F.,.F.,(4,1,4),(4,1,1,1,4),(-8.07566612915547E-6,
0.5,1.),(-1.57080110753658,-1.121997376282,-0.224399475256377,0.673198425769246,
1.57079632679487),.UNSPECIFIED.);
#13004=B_SPLINE_SURFACE_WITH_KNOTS('',3,3,((#51707,#51708,#51709,#51710,
#51711),(#51712,#51713,#51714,#51715,#51716),(#51717,#51718,#51719,#51720,
#51721),(#51722,#51723,#51724,#51725,#51726),(#51727,#51728,#51729,#51730,
#51731)),.UNSPECIFIED.,.F.,.F.,.F.,(4,1,4),(4,1,4),(0.,0.5,1.00188135396745),
(0.0155659644195768,0.683168321990428,1.57267768076243),.UNSPECIFIED.);
#13005=B_SPLINE_SURFACE_WITH_KNOTS('',3,3,((#51745,#51746,#51747,#51748,
#51749,#51750),(#51751,#51752,#51753,#51754,#51755,#51756),(#51757,#51758,
#51759,#51760,#51761,#51762),(#51763,#51764,#51765,#51766,#51767,#51768),
(#51769,#51770,#51771,#51772,#51773,#51774),(#51775,#51776,#51777,#51778,
#51779,#51780)),.UNSPECIFIED.,.F.,.F.,.F.,(4,2,4),(4,2,4),(-3.26077514974125E-5,
0.5,1.),(-3.260747376044E-5,0.503021542288844,1.00604308457769),
 .UNSPECIFIED.);
#13006=B_SPLINE_SURFACE_WITH_KNOTS('',3,3,((#51888,#51889,#51890,#51891,
#51892,#51893),(#51894,#51895,#51896,#51897,#51898,#51899),(#51900,#51901,
#51902,#51903,#51904,#51905),(#51906,#51907,#51908,#51909,#51910,#51911),
(#51912,#51913,#51914,#51915,#51916,#51917),(#51918,#51919,#51920,#51921,
#51922,#51923)),.UNSPECIFIED.,.F.,.F.,.F.,(4,2,4),(4,2,4),(-0.00010287343445201,
0.5,1.00010287343445),(0.,0.503001178575366,1.00600235715073),
 .UNSPECIFIED.);
#13007=B_SPLINE_SURFACE_WITH_KNOTS('',3,3,((#52014,#52015,#52016,#52017,
#52018,#52019),(#52020,#52021,#52022,#52023,#52024,#52025),(#52026,#52027,
#52028,#52029,#52030,#52031),(#52032,#52033,#52034,#52035,#52036,#52037),
(#52038,#52039,#52040,#52041,#52042,#52043),(#52044,#52045,#52046,#52047,
#52048,#52049),(#52050,#52051,#52052,#52053,#52054,#52055),(#52056,#52057,
#52058,#52059,#52060,#52061)),.UNSPECIFIED.,.F.,.F.,.F.,(4,1,1,1,1,4),(4,
1,1,4),(0.,0.2,0.4,0.6,0.8,1.),(0.,0.333333333333333,0.666666666666667,
1.),.UNSPECIFIED.);
#13008=B_SPLINE_SURFACE_WITH_KNOTS('',3,3,((#52093,#52094,#52095,#52096,
#52097,#52098),(#52099,#52100,#52101,#52102,#52103,#52104),(#52105,#52106,
#52107,#52108,#52109,#52110),(#52111,#52112,#52113,#52114,#52115,#52116),
(#52117,#52118,#52119,#52120,#52121,#52122),(#52123,#52124,#52125,#52126,
#52127,#52128)),.UNSPECIFIED.,.F.,.F.,.F.,(4,2,4),(4,2,4),(-2.90626151255815E-5,
0.5,1.),(-2.90626151255815E-5,0.503022493565856,1.00604498713171),
 .UNSPECIFIED.);
#13009=B_SPLINE_SURFACE_WITH_KNOTS('',3,3,((#52245,#52246,#52247,#52248,
#52249),(#52250,#52251,#52252,#52253,#52254),(#52255,#52256,#52257,#52258,
#52259),(#52260,#52261,#52262,#52263,#52264),(#52265,#52266,#52267,#52268,
#52269)),.UNSPECIFIED.,.F.,.F.,.F.,(4,1,4),(4,1,4),(0.,0.5,1.00189388234637),
(-1.57269020914135,-0.905075323191568,-0.0155534360406612),
 .UNSPECIFIED.);
#13010=B_SPLINE_SURFACE_WITH_KNOTS('',3,3,((#52407,#52408,#52409,#52410,
#52411),(#52412,#52413,#52414,#52415,#52416),(#52417,#52418,#52419,#52420,
#52421),(#52422,#52423,#52424,#52425,#52426),(#52427,#52428,#52429,#52430,
#52431),(#52432,#52433,#52434,#52435,#52436),(#52437,#52438,#52439,#52440,
#52441),(#52442,#52443,#52444,#52445,#52446)),.UNSPECIFIED.,.F.,.F.,.F.,
(4,3,1,4),(4,1,4),(-0.01,0.,0.571428571428571,1.0000740585038),(-2.00829701385445,
-1.34656955429378,-0.465429274482455),.UNSPECIFIED.);
#13011=B_SPLINE_SURFACE_WITH_KNOTS('',3,3,((#52458,#52459,#52460,#52461,
#52462,#52463),(#52464,#52465,#52466,#52467,#52468,#52469),(#52470,#52471,
#52472,#52473,#52474,#52475),(#52476,#52477,#52478,#52479,#52480,#52481),
(#52482,#52483,#52484,#52485,#52486,#52487)),.UNSPECIFIED.,.F.,.F.,.F.,
(4,1,4),(4,1,1,4),(0.,0.571428571428571,1.),(0.463565203006893,1.12200161641925,
1.56095922536082,1.99991683430239),.UNSPECIFIED.);
#13012=B_SPLINE_SURFACE_WITH_KNOTS('',3,3,((#52502,#52503,#52504,#52505,
#52506,#52507),(#52508,#52509,#52510,#52511,#52512,#52513),(#52514,#52515,
#52516,#52517,#52518,#52519),(#52520,#52521,#52522,#52523,#52524,#52525),
(#52526,#52527,#52528,#52529,#52530,#52531)),.UNSPECIFIED.,.F.,.F.,.F.,
(4,1,4),(4,1,1,4),(0.,0.571428571428571,1.),(0.0165398169656937,0.46061310548822,
0.682649749749484,1.57079632679454),.UNSPECIFIED.);
#13013=B_SPLINE_SURFACE_WITH_KNOTS('',3,3,((#52548,#52549,#52550,#52551),
(#52552,#52553,#52554,#52555),(#52556,#52557,#52558,#52559),(#52560,#52561,
#52562,#52563),(#52564,#52565,#52566,#52567)),.UNSPECIFIED.,.F.,.F.,.F.,
(4,1,4),(4,4),(0.,0.571428571428571,1.),(-0.587989565056411,-0.537005050590041),
 .UNSPECIFIED.);
#13014=B_SPLINE_SURFACE_WITH_KNOTS('',3,3,((#52611,#52612,#52613,#52614,
#52615),(#52616,#52617,#52618,#52619,#52620),(#52621,#52622,#52623,#52624,
#52625),(#52626,#52627,#52628,#52629,#52630),(#52631,#52632,#52633,#52634,
#52635)),.UNSPECIFIED.,.F.,.F.,.F.,(4,1,4),(4,1,4),(0.,0.571428571428571,
1.),(0.463565203006865,1.12200161641922,1.99991683430236),.UNSPECIFIED.);
#13015=B_SPLINE_SURFACE_WITH_KNOTS('',3,3,((#52661,#52662,#52663,#52664,
#52665),(#52666,#52667,#52668,#52669,#52670),(#52671,#52672,#52673,#52674,
#52675),(#52676,#52677,#52678,#52679,#52680),(#52681,#52682,#52683,#52684,
#52685),(#52686,#52687,#52688,#52689,#52690),(#52691,#52692,#52693,#52694,
#52695),(#52696,#52697,#52698,#52699,#52700)),.UNSPECIFIED.,.F.,.F.,.F.,
(4,3,1,4),(4,1,4),(-0.01,0.,0.571428571428571,1.),(0.465425902869613,1.34656955429374,
2.00830038546717),.UNSPECIFIED.);
#13016=B_SPLINE_SURFACE_WITH_KNOTS('',3,3,((#52825,#52826,#52827,#52828,
#52829,#52830),(#52831,#52832,#52833,#52834,#52835,#52836),(#52837,#52838,
#52839,#52840,#52841,#52842),(#52843,#52844,#52845,#52846,#52847,#52848),
(#52849,#52850,#52851,#52852,#52853,#52854)),.UNSPECIFIED.,.F.,.F.,.F.,
(4,1,4),(4,1,1,4),(0.,0.571428571428571,1.),(0.0165398169659493,0.460613105488471,
0.904686394010993,1.57079632679478),.UNSPECIFIED.);
#13017=B_SPLINE_SURFACE_WITH_KNOTS('',3,3,((#52956,#52957,#52958,#52959),
(#52960,#52961,#52962,#52963),(#52964,#52965,#52966,#52967),(#52968,#52969,
#52970,#52971),(#52972,#52973,#52974,#52975)),.UNSPECIFIED.,.F.,.F.,.F.,
(4,1,4),(4,4),(0.,0.571428571428571,1.),(-0.587989565057151,-0.537005050590001),
 .UNSPECIFIED.);
#13018=B_SPLINE_SURFACE_WITH_KNOTS('',3,3,((#52996,#52997,#52998,#52999,
#53000),(#53001,#53002,#53003,#53004,#53005),(#53006,#53007,#53008,#53009,
#53010),(#53011,#53012,#53013,#53014,#53015),(#53016,#53017,#53018,#53019,
#53020)),.UNSPECIFIED.,.F.,.F.,.F.,(4,1,4),(4,1,4),(0.,0.5,1.00050265855508),
(0.659909693769626,1.32652232234899,2.2151716076031),.UNSPECIFIED.);
#13019=B_SPLINE_SURFACE_WITH_KNOTS('',3,3,((#53024,#53025,#53026,#53027,
#53028),(#53029,#53030,#53031,#53032,#53033),(#53034,#53035,#53036,#53037,
#53038),(#53039,#53040,#53041,#53042,#53043),(#53044,#53045,#53046,#53047,
#53048)),.UNSPECIFIED.,.F.,.F.,.F.,(4,1,4),(4,1,4),(-0.00182847600968941,
0.5,1.),(-1.5726248028046,-0.905075323191488,-0.0156188423772807),
 .UNSPECIFIED.);
#13020=B_SPLINE_SURFACE_WITH_KNOTS('',3,3,((#53052,#53053,#53054,#53055,
#53056),(#53057,#53058,#53059,#53060,#53061),(#53062,#53063,#53064,#53065,
#53066),(#53067,#53068,#53069,#53070,#53071),(#53072,#53073,#53074,#53075,
#53076)),.UNSPECIFIED.,.F.,.F.,.F.,(4,1,4),(4,1,4),(-0.00183633078116421,
0.5,1.),(0.0156109876057487,0.683168321990346,1.5726326575761),
 .UNSPECIFIED.);
#13021=B_SPLINE_SURFACE_WITH_KNOTS('',3,3,((#53078,#53079,#53080,#53081,
#53082),(#53083,#53084,#53085,#53086,#53087),(#53088,#53089,#53090,#53091,
#53092),(#53093,#53094,#53095,#53096,#53097),(#53098,#53099,#53100,#53101,
#53102)),.UNSPECIFIED.,.F.,.F.,.F.,(4,1,4),(4,1,4),(0.,0.5,1.0005390974903),
(-2.21520804653821,-1.54855897902369,-0.659873254834437),.UNSPECIFIED.);
#13022=B_SPLINE_SURFACE_WITH_KNOTS('',3,3,((#53775,#53776,#53777,#53778,
#53779,#53780),(#53781,#53782,#53783,#53784,#53785,#53786),(#53787,#53788,
#53789,#53790,#53791,#53792),(#53793,#53794,#53795,#53796,#53797,#53798),
(#53799,#53800,#53801,#53802,#53803,#53804),(#53805,#53806,#53807,#53808,
#53809,#53810)),.UNSPECIFIED.,.F.,.F.,.F.,(4,2,4),(4,2,4),(-0.000405518551011386,
0.5,1.00006615733125),(-0.000405518551011386,0.503002049211225,1.00600409842245),
 .UNSPECIFIED.);
#13023=B_SPLINE_SURFACE_WITH_KNOTS('',3,3,((#53826,#53827,#53828,#53829,
#53830,#53831),(#53832,#53833,#53834,#53835,#53836,#53837),(#53838,#53839,
#53840,#53841,#53842,#53843),(#53844,#53845,#53846,#53847,#53848,#53849),
(#53850,#53851,#53852,#53853,#53854,#53855),(#53856,#53857,#53858,#53859,
#53860,#53861),(#53862,#53863,#53864,#53865,#53866,#53867),(#53868,#53869,
#53870,#53871,#53872,#53873)),.UNSPECIFIED.,.F.,.F.,.F.,(4,2,2,4),(4,2,
4),(-3.64801508569261E-5,0.5,0.75,1.),(-3.64801508569261E-5,0.503010289943776,
1.00602057988755),.UNSPECIFIED.);
#13024=B_SPLINE_SURFACE_WITH_KNOTS('',3,3,((#54454,#54455,#54456,#54457,
#54458,#54459),(#54460,#54461,#54462,#54463,#54464,#54465),(#54466,#54467,
#54468,#54469,#54470,#54471),(#54472,#54473,#54474,#54475,#54476,#54477),
(#54478,#54479,#54480,#54481,#54482,#54483)),.UNSPECIFIED.,.F.,.F.,.F.,
(4,1,4),(4,1,1,4),(0.,0.571428571428571,1.),(-1.60570291183478,-0.917544521048447,
-0.458772260524224,-2.77555756156289E-16),.UNSPECIFIED.);
#13025=B_SPLINE_SURFACE_WITH_KNOTS('',3,3,((#54484,#54485,#54486,#54487,
#54488,#54489),(#54490,#54491,#54492,#54493,#54494,#54495),(#54496,#54497,
#54498,#54499,#54500,#54501),(#54502,#54503,#54504,#54505,#54506,#54507),
(#54508,#54509,#54510,#54511,#54512,#54513),(#54514,#54515,#54516,#54517,
#54518,#54519),(#54520,#54521,#54522,#54523,#54524,#54525),(#54526,#54527,
#54528,#54529,#54530,#54531)),.UNSPECIFIED.,.F.,.F.,.F.,(4,1,3,4),(4,1,
1,4),(0.,0.571428571428571,1.,1.01),(-0.00167331770420188,0.458772260524223,
0.917544521048447,1.60737614236391),.UNSPECIFIED.);
#13026=B_SPLINE_SURFACE_WITH_KNOTS('',3,3,((#54532,#54533,#54534,#54535,
#54536,#54537,#54538),(#54539,#54540,#54541,#54542,#54543,#54544,#54545),
(#54546,#54547,#54548,#54549,#54550,#54551,#54552),(#54553,#54554,#54555,
#54556,#54557,#54558,#54559),(#54560,#54561,#54562,#54563,#54564,#54565,
#54566),(#54567,#54568,#54569,#54570,#54571,#54572,#54573),(#54574,#54575,
#54576,#54577,#54578,#54579,#54580)),.UNSPECIFIED.,.F.,.F.,.F.,(4,1,1,1,
4),(4,1,1,1,4),(0.,0.285714285714286,0.571428571428571,0.785714285714286,
1.),(0.,0.142857142857143,0.428571428571429,0.714285714285714,1.),
 .UNSPECIFIED.);
#13027=B_SPLINE_SURFACE_WITH_KNOTS('',3,3,((#54581,#54582,#54583,#54584,
#54585,#54586,#54587),(#54588,#54589,#54590,#54591,#54592,#54593,#54594),
(#54595,#54596,#54597,#54598,#54599,#54600,#54601),(#54602,#54603,#54604,
#54605,#54606,#54607,#54608),(#54609,#54610,#54611,#54612,#54613,#54614,
#54615),(#54616,#54617,#54618,#54619,#54620,#54621,#54622),(#54623,#54624,
#54625,#54626,#54627,#54628,#54629)),.UNSPECIFIED.,.F.,.F.,.F.,(4,1,1,1,
4),(4,1,1,1,4),(0.,0.285714285714286,0.571428571428571,0.785714285714286,
1.),(0.,0.142857142857143,0.428571428571429,0.714285714285714,1.),
 .UNSPECIFIED.);
#13028=B_SPLINE_SURFACE_WITH_KNOTS('',3,3,((#54758,#54759,#54760,#54761),
(#54762,#54763,#54764,#54765),(#54766,#54767,#54768,#54769),(#54770,#54771,
#54772,#54773)),.UNSPECIFIED.,.F.,.F.,.F.,(4,4),(4,4),(0.,0.761698702480353),
(1.97056025126878,2.13482179314463),.UNSPECIFIED.);
#13029=B_SPLINE_SURFACE_WITH_KNOTS('',3,3,((#54858,#54859,#54860,#54861,
#54862,#54863,#54864),(#54865,#54866,#54867,#54868,#54869,#54870,#54871),
(#54872,#54873,#54874,#54875,#54876,#54877,#54878),(#54879,#54880,#54881,
#54882,#54883,#54884,#54885),(#54886,#54887,#54888,#54889,#54890,#54891,
#54892)),.UNSPECIFIED.,.F.,.F.,.F.,(4,1,4),(4,1,1,1,4),(0.,0.571428571428571,
1.),(0.,0.0454649661597773,0.0909299323195545,0.181859864639109,0.318254763118441),
 .UNSPECIFIED.);
#13030=B_SPLINE_SURFACE_WITH_KNOTS('',3,3,((#55086,#55087,#55088,#55089,
#55090),(#55091,#55092,#55093,#55094,#55095),(#55096,#55097,#55098,#55099,
#55100),(#55101,#55102,#55103,#55104,#55105),(#55106,#55107,#55108,#55109,
#55110)),.UNSPECIFIED.,.F.,.F.,.F.,(4,1,4),(4,1,4),(0.,0.5,1.00014782205653),
(-0.000147819686240295,0.0809029588062504,0.161953739659209),
 .UNSPECIFIED.);
#13031=B_SPLINE_SURFACE_WITH_KNOTS('',3,3,((#55119,#55120,#55121,#55122),
(#55123,#55124,#55125,#55126),(#55127,#55128,#55129,#55130),(#55131,#55132,
#55133,#55134)),.UNSPECIFIED.,.F.,.F.,.F.,(4,4),(4,4),(-0.00697220441311508,
1.),(-0.410183149583835,-0.120463767765064),.UNSPECIFIED.);
#13032=B_SPLINE_SURFACE_WITH_KNOTS('',3,3,((#55142,#55143,#55144,#55145,
#55146),(#55147,#55148,#55149,#55150,#55151),(#55152,#55153,#55154,#55155,
#55156),(#55157,#55158,#55159,#55160,#55161)),.UNSPECIFIED.,.F.,.F.,.F.,
(4,4),(4,1,4),(0.,1.),(0.,0.0561570770943636,0.112314154188727),
 .UNSPECIFIED.);
#13033=B_SPLINE_SURFACE_WITH_KNOTS('',3,3,((#55162,#55163,#55164,#55165,
#55166,#55167),(#55168,#55169,#55170,#55171,#55172,#55173),(#55174,#55175,
#55176,#55177,#55178,#55179),(#55180,#55181,#55182,#55183,#55184,#55185),
(#55186,#55187,#55188,#55189,#55190,#55191)),.UNSPECIFIED.,.F.,.F.,.F.,
(4,1,4),(4,1,1,4),(0.,0.5,1.),(2.22044604924995E-15,0.527806558657158,0.879677597761929,
1.2315486368667),.UNSPECIFIED.);
#13034=B_SPLINE_SURFACE_WITH_KNOTS('',3,3,((#55705,#55706,#55707,#55708,
#55709,#55710,#55711,#55712,#55713,#55714,#55715),(#55716,#55717,#55718,
#55719,#55720,#55721,#55722,#55723,#55724,#55725,#55726),(#55727,#55728,
#55729,#55730,#55731,#55732,#55733,#55734,#55735,#55736,#55737),(#55738,
#55739,#55740,#55741,#55742,#55743,#55744,#55745,#55746,#55747,#55748),
(#55749,#55750,#55751,#55752,#55753,#55754,#55755,#55756,#55757,#55758,
#55759)),.UNSPECIFIED.,.F.,.F.,.F.,(4,1,4),(4,1,1,1,1,1,1,1,4),(0.,0.571428571428571,
1.),(0.,0.0113661366777756,0.0227322733555512,0.0454645467111024,0.0568306833888779,
0.0681968200666535,0.10229523009998,0.136393640133307,0.318251826977716),
 .UNSPECIFIED.);
#13035=B_SPLINE_SURFACE_WITH_KNOTS('',3,3,((#55790,#55791,#55792,#55793),
(#55794,#55795,#55796,#55797),(#55798,#55799,#55800,#55801),(#55802,#55803,
#55804,#55805)),.UNSPECIFIED.,.F.,.F.,.F.,(4,4),(4,4),(0.238301297519663,
1.),(-2.81345037039574E-15,0.164253471615642),.UNSPECIFIED.);
#13036=B_SPLINE_SURFACE_WITH_KNOTS('',3,3,((#55901,#55902,#55903,#55904,
#55905),(#55906,#55907,#55908,#55909,#55910),(#55911,#55912,#55913,#55914,
#55915),(#55916,#55917,#55918,#55919,#55920),(#55921,#55922,#55923,#55924,
#55925)),.UNSPECIFIED.,.F.,.F.,.F.,(4,1,4),(4,1,4),(0.,0.5,1.),(1.76475460956039E-15,
0.0809029587725945,0.161805917545187),.UNSPECIFIED.);
#13037=B_SPLINE_SURFACE_WITH_KNOTS('',3,3,((#55934,#55935,#55936,#55937,
#55938,#55939),(#55940,#55941,#55942,#55943,#55944,#55945),(#55946,#55947,
#55948,#55949,#55950,#55951),(#55952,#55953,#55954,#55955,#55956,#55957),
(#55958,#55959,#55960,#55961,#55962,#55963)),.UNSPECIFIED.,.F.,.F.,.F.,
(4,1,4),(4,1,1,4),(0.,0.5,1.),(-1.23154863688078,-0.703742078217588,-0.351871039108794,
3.47294864520967E-17),.UNSPECIFIED.);
#13038=B_SPLINE_SURFACE_WITH_KNOTS('',3,3,((#55966,#55967,#55968,#55969),
(#55970,#55971,#55972,#55973),(#55974,#55975,#55976,#55977),(#55978,#55979,
#55980,#55981)),.UNSPECIFIED.,.F.,.F.,.F.,(4,4),(4,4),(0.,1.00697220441313),
(-0.410183149583818,-0.120463767765068),.UNSPECIFIED.);
#13039=B_SPLINE_SURFACE_WITH_KNOTS('',3,3,((#55983,#55984,#55985,#55986,
#55987),(#55988,#55989,#55990,#55991,#55992),(#55993,#55994,#55995,#55996,
#55997),(#55998,#55999,#56000,#56001,#56002)),.UNSPECIFIED.,.F.,.F.,.F.,
(4,4),(4,1,4),(0.,1.),(0.,0.056157077865502,0.112314155731004),
 .UNSPECIFIED.);
#13040=B_SPLINE_SURFACE_WITH_KNOTS('',3,3,((#56160,#56161,#56162,#56163,
#56164,#56165,#56166,#56167,#56168,#56169,#56170,#56171,#56172,#56173,#56174,
#56175,#56176),(#56177,#56178,#56179,#56180,#56181,#56182,#56183,#56184,
#56185,#56186,#56187,#56188,#56189,#56190,#56191,#56192,#56193),(#56194,
#56195,#56196,#56197,#56198,#56199,#56200,#56201,#56202,#56203,#56204,#56205,
#56206,#56207,#56208,#56209,#56210),(#56211,#56212,#56213,#56214,#56215,
#56216,#56217,#56218,#56219,#56220,#56221,#56222,#56223,#56224,#56225,#56226,
#56227)),.UNSPECIFIED.,.F.,.T.,.F.,(4,4),(4,1,1,1,1,1,1,1,1,1,1,1,1,1,4),
(-8.71477487568412E-6,0.96897757871164),(-6.2840006442765,-5.83520169376367,
-5.38640274325084,-4.93760379273802,-4.48880484222519,-4.1896055418833,
-3.59120694119953,-3.29200764085765,-2.69360904017388,-2.39440973983199,
-1.79601113914822,-1.49681183880634,-0.898413238122568,-0.449614287609741,
-0.000815337096913453),.UNSPECIFIED.);
#13041=B_SPLINE_SURFACE_WITH_KNOTS('',3,3,((#56377,#56378,#56379,#56380,
#56381,#56382,#56383,#56384,#56385,#56386,#56387,#56388,#56389,#56390,#56391,
#56392,#56393),(#56394,#56395,#56396,#56397,#56398,#56399,#56400,#56401,
#56402,#56403,#56404,#56405,#56406,#56407,#56408,#56409,#56410),(#56411,
#56412,#56413,#56414,#56415,#56416,#56417,#56418,#56419,#56420,#56421,#56422,
#56423,#56424,#56425,#56426,#56427),(#56428,#56429,#56430,#56431,#56432,
#56433,#56434,#56435,#56436,#56437,#56438,#56439,#56440,#56441,#56442,#56443,
#56444)),.UNSPECIFIED.,.F.,.T.,.F.,(4,4),(4,1,1,1,1,1,1,1,1,1,1,1,1,1,4),
(-5.38949818397421E-6,1.00000592104669),(-6.76862684103715,-6.25586150243156,
-5.74309616382597,-5.23033082522037,-4.71756548661478,-4.37572192754438,
-3.69203480940359,-3.3501912503332,-2.6665041321924,-2.32466057312201,-1.64097345498122,
-1.29912989591082,-0.615442777770029,-0.102677439164435,0.410087899441159),
 .UNSPECIFIED.);
#13042=B_SPLINE_SURFACE_WITH_KNOTS('',3,3,((#56447,#56448,#56449,#56450,
#56451,#56452,#56453,#56454),(#56455,#56456,#56457,#56458,#56459,#56460,
#56461,#56462),(#56463,#56464,#56465,#56466,#56467,#56468,#56469,#56470),
(#56471,#56472,#56473,#56474,#56475,#56476,#56477,#56478),(#56479,#56480,
#56481,#56482,#56483,#56484,#56485,#56486),(#56487,#56488,#56489,#56490,
#56491,#56492,#56493,#56494)),.UNSPECIFIED.,.F.,.F.,.F.,(4,1,1,4),(4,1,
1,1,1,4),(0.,0.333333333333333,0.666666666666667,1.),(0.,0.2,0.4,0.6,0.8,
1.),.UNSPECIFIED.);
#13043=B_SPLINE_SURFACE_WITH_KNOTS('',3,3,((#56503,#56504,#56505,#56506,
#56507,#56508),(#56509,#56510,#56511,#56512,#56513,#56514),(#56515,#56516,
#56517,#56518,#56519,#56520),(#56521,#56522,#56523,#56524,#56525,#56526),
(#56527,#56528,#56529,#56530,#56531,#56532),(#56533,#56534,#56535,#56536,
#56537,#56538),(#56539,#56540,#56541,#56542,#56543,#56544),(#56545,#56546,
#56547,#56548,#56549,#56550)),.UNSPECIFIED.,.F.,.F.,.F.,(4,1,1,1,1,4),(4,
1,1,4),(0.,0.2,0.4,0.6,0.8,1.),(0.,0.333333333333333,0.666666666666667,
1.),.UNSPECIFIED.);
#13044=B_SPLINE_SURFACE_WITH_KNOTS('',3,3,((#56557,#56558,#56559,#56560,
#56561,#56562,#56563,#56564),(#56565,#56566,#56567,#56568,#56569,#56570,
#56571,#56572),(#56573,#56574,#56575,#56576,#56577,#56578,#56579,#56580),
(#56581,#56582,#56583,#56584,#56585,#56586,#56587,#56588),(#56589,#56590,
#56591,#56592,#56593,#56594,#56595,#56596),(#56597,#56598,#56599,#56600,
#56601,#56602,#56603,#56604)),.UNSPECIFIED.,.F.,.F.,.F.,(4,1,1,4),(4,1,
1,1,1,4),(0.,0.333333333333333,0.666666666666667,1.),(0.,0.2,0.4,0.6,0.8,
1.),.UNSPECIFIED.);
#13045=B_SPLINE_SURFACE_WITH_KNOTS('',3,3,((#56613,#56614,#56615,#56616,
#56617,#56618),(#56619,#56620,#56621,#56622,#56623,#56624),(#56625,#56626,
#56627,#56628,#56629,#56630),(#56631,#56632,#56633,#56634,#56635,#56636),
(#56637,#56638,#56639,#56640,#56641,#56642),(#56643,#56644,#56645,#56646,
#56647,#56648)),.UNSPECIFIED.,.F.,.F.,.F.,(4,2,4),(4,2,4),(-0.00038646555618847,
0.5,1.00006524379362),(-0.00038646555618847,0.503000712121182,1.00600142424236),
 .UNSPECIFIED.);
#13046=B_SPLINE_SURFACE_WITH_KNOTS('',3,3,((#56655,#56656,#56657,#56658,
#56659,#56660,#56661,#56662),(#56663,#56664,#56665,#56666,#56667,#56668,
#56669,#56670),(#56671,#56672,#56673,#56674,#56675,#56676,#56677,#56678),
(#56679,#56680,#56681,#56682,#56683,#56684,#56685,#56686),(#56687,#56688,
#56689,#56690,#56691,#56692,#56693,#56694),(#56695,#56696,#56697,#56698,
#56699,#56700,#56701,#56702)),.UNSPECIFIED.,.F.,.F.,.F.,(4,1,1,4),(4,1,
1,1,1,4),(0.,0.333333333333333,0.666666666666667,1.),(0.,0.2,0.4,0.6,0.8,
1.),.UNSPECIFIED.);
#13047=B_SPLINE_SURFACE_WITH_KNOTS('',3,3,((#56703,#56704,#56705,#56706,
#56707,#56708,#56709,#56710),(#56711,#56712,#56713,#56714,#56715,#56716,
#56717,#56718),(#56719,#56720,#56721,#56722,#56723,#56724,#56725,#56726),
(#56727,#56728,#56729,#56730,#56731,#56732,#56733,#56734),(#56735,#56736,
#56737,#56738,#56739,#56740,#56741,#56742),(#56743,#56744,#56745,#56746,
#56747,#56748,#56749,#56750)),.UNSPECIFIED.,.F.,.F.,.F.,(4,1,1,4),(4,1,
1,1,1,4),(0.,0.333333333333333,0.666666666666667,1.),(0.,0.2,0.4,0.6,0.8,
1.),.UNSPECIFIED.);
#13048=B_SPLINE_SURFACE_WITH_KNOTS('',3,3,((#56800,#56801,#56802,#56803,
#56804,#56805),(#56806,#56807,#56808,#56809,#56810,#56811),(#56812,#56813,
#56814,#56815,#56816,#56817),(#56818,#56819,#56820,#56821,#56822,#56823),
(#56824,#56825,#56826,#56827,#56828,#56829),(#56830,#56831,#56832,#56833,
#56834,#56835),(#56836,#56837,#56838,#56839,#56840,#56841),(#56842,#56843,
#56844,#56845,#56846,#56847)),.UNSPECIFIED.,.F.,.F.,.F.,(4,2,2,4),(4,2,
4),(-2.22854162498955E-5,0.5,0.75,1.),(-2.22854162498955E-5,0.503014289989369,
1.00602857997874),.UNSPECIFIED.);
#13049=B_SPLINE_SURFACE_WITH_KNOTS('',3,3,((#56854,#56855,#56856,#56857,
#56858,#56859,#56860,#56861),(#56862,#56863,#56864,#56865,#56866,#56867,
#56868,#56869),(#56870,#56871,#56872,#56873,#56874,#56875,#56876,#56877),
(#56878,#56879,#56880,#56881,#56882,#56883,#56884,#56885),(#56886,#56887,
#56888,#56889,#56890,#56891,#56892,#56893),(#56894,#56895,#56896,#56897,
#56898,#56899,#56900,#56901)),.UNSPECIFIED.,.F.,.F.,.F.,(4,1,1,4),(4,1,
1,1,1,4),(0.,0.333333333333333,0.666666666666667,1.),(0.,0.2,0.4,0.6,0.8,
1.),.UNSPECIFIED.);
#13050=B_SPLINE_SURFACE_WITH_KNOTS('',3,3,((#56910,#56911,#56912,#56913,
#56914,#56915),(#56916,#56917,#56918,#56919,#56920,#56921),(#56922,#56923,
#56924,#56925,#56926,#56927),(#56928,#56929,#56930,#56931,#56932,#56933),
(#56934,#56935,#56936,#56937,#56938,#56939),(#56940,#56941,#56942,#56943,
#56944,#56945),(#56946,#56947,#56948,#56949,#56950,#56951),(#56952,#56953,
#56954,#56955,#56956,#56957)),.UNSPECIFIED.,.F.,.F.,.F.,(4,1,1,1,1,4),(4,
1,1,4),(0.,0.2,0.4,0.6,0.8,1.),(0.,0.333333333333333,0.666666666666667,
1.),.UNSPECIFIED.);
#13051=B_SPLINE_SURFACE_WITH_KNOTS('',3,3,((#56964,#56965,#56966,#56967,
#56968,#56969,#56970,#56971),(#56972,#56973,#56974,#56975,#56976,#56977,
#56978,#56979),(#56980,#56981,#56982,#56983,#56984,#56985,#56986,#56987),
(#56988,#56989,#56990,#56991,#56992,#56993,#56994,#56995),(#56996,#56997,
#56998,#56999,#57000,#57001,#57002,#57003),(#57004,#57005,#57006,#57007,
#57008,#57009,#57010,#57011)),.UNSPECIFIED.,.F.,.F.,.F.,(4,1,1,4),(4,1,
1,1,1,4),(0.,0.333333333333333,0.666666666666667,1.),(0.,0.2,0.4,0.6,0.8,
1.),.UNSPECIFIED.);
#13052=B_SPLINE_SURFACE_WITH_KNOTS('',3,3,((#57012,#57013,#57014,#57015,
#57016,#57017,#57018),(#57019,#57020,#57021,#57022,#57023,#57024,#57025),
(#57026,#57027,#57028,#57029,#57030,#57031,#57032),(#57033,#57034,#57035,
#57036,#57037,#57038,#57039),(#57040,#57041,#57042,#57043,#57044,#57045,
#57046),(#57047,#57048,#57049,#57050,#57051,#57052,#57053)),
 .UNSPECIFIED.,.F.,.F.,.F.,(4,1,1,4),(4,1,1,1,4),(0.,0.333333333333333,
0.666666666666667,1.),(0.,0.25,0.5,0.75,1.),.UNSPECIFIED.);
#13053=B_SPLINE_SURFACE_WITH_KNOTS('',3,3,((#57061,#57062,#57063,#57064,
#57065,#57066),(#57067,#57068,#57069,#57070,#57071,#57072),(#57073,#57074,
#57075,#57076,#57077,#57078),(#57079,#57080,#57081,#57082,#57083,#57084),
(#57085,#57086,#57087,#57088,#57089,#57090),(#57091,#57092,#57093,#57094,
#57095,#57096)),.UNSPECIFIED.,.F.,.F.,.F.,(4,2,4),(4,2,4),(-0.000213240128655446,
0.5,1.),(-0.000213240128655446,0.503040991814205,1.00608198362841),
 .UNSPECIFIED.);
#13054=B_SPLINE_SURFACE_WITH_KNOTS('',3,3,((#57103,#57104,#57105,#57106,
#57107,#57108,#57109),(#57110,#57111,#57112,#57113,#57114,#57115,#57116),
(#57117,#57118,#57119,#57120,#57121,#57122,#57123),(#57124,#57125,#57126,
#57127,#57128,#57129,#57130),(#57131,#57132,#57133,#57134,#57135,#57136,
#57137),(#57138,#57139,#57140,#57141,#57142,#57143,#57144)),
 .UNSPECIFIED.,.F.,.F.,.F.,(4,1,1,4),(4,1,1,1,4),(0.,0.333333333333333,
0.666666666666667,1.),(0.,0.25,0.5,0.75,1.),.UNSPECIFIED.);
#13055=B_SPLINE_SURFACE_WITH_KNOTS('',3,3,((#57188,#57189,#57190,#57191,
#57192,#57193),(#57194,#57195,#57196,#57197,#57198,#57199),(#57200,#57201,
#57202,#57203,#57204,#57205),(#57206,#57207,#57208,#57209,#57210,#57211),
(#57212,#57213,#57214,#57215,#57216,#57217),(#57218,#57219,#57220,#57221,
#57222,#57223)),.UNSPECIFIED.,.F.,.F.,.F.,(4,2,4),(4,2,4),(0.,0.5,1.),(0.,
0.503086811960102,1.0061736239202),.UNSPECIFIED.);
#13056=B_SPLINE_SURFACE_WITH_KNOTS('',3,3,((#57249,#57250,#57251,#57252,
#57253,#57254,#57255),(#57256,#57257,#57258,#57259,#57260,#57261,#57262),
(#57263,#57264,#57265,#57266,#57267,#57268,#57269),(#57270,#57271,#57272,
#57273,#57274,#57275,#57276),(#57277,#57278,#57279,#57280,#57281,#57282,
#57283),(#57284,#57285,#57286,#57287,#57288,#57289,#57290)),
 .UNSPECIFIED.,.F.,.F.,.F.,(4,1,1,4),(4,1,1,1,4),(0.,0.333333333333333,
0.666666666666667,1.),(0.,0.25,0.5,0.75,1.),.UNSPECIFIED.);
#13057=B_SPLINE_SURFACE_WITH_KNOTS('',3,3,((#57291,#57292,#57293,#57294,
#57295,#57296,#57297),(#57298,#57299,#57300,#57301,#57302,#57303,#57304),
(#57305,#57306,#57307,#57308,#57309,#57310,#57311),(#57312,#57313,#57314,
#57315,#57316,#57317,#57318),(#57319,#57320,#57321,#57322,#57323,#57324,
#57325),(#57326,#57327,#57328,#57329,#57330,#57331,#57332)),
 .UNSPECIFIED.,.F.,.F.,.F.,(4,1,1,4),(4,1,1,1,4),(0.,0.333333333333333,
0.666666666666667,1.00002609054792),(-2.60905479205321E-5,0.25,0.5,0.75,
1.00002609054791),.UNSPECIFIED.);
#13058=B_SPLINE_SURFACE_WITH_KNOTS('',3,3,((#57340,#57341,#57342,#57343,
#57344,#57345),(#57346,#57347,#57348,#57349,#57350,#57351),(#57352,#57353,
#57354,#57355,#57356,#57357),(#57358,#57359,#57360,#57361,#57362,#57363),
(#57364,#57365,#57366,#57367,#57368,#57369),(#57370,#57371,#57372,#57373,
#57374,#57375)),.UNSPECIFIED.,.F.,.F.,.F.,(4,2,4),(4,2,4),(-0.000200928076776105,
0.5,1.),(-0.000200928076776105,0.503043395552723,1.00608679110545),
 .UNSPECIFIED.);
#13059=B_SPLINE_SURFACE_WITH_KNOTS('',3,3,((#57382,#57383,#57384,#57385,
#57386,#57387,#57388,#57389),(#57390,#57391,#57392,#57393,#57394,#57395,
#57396,#57397),(#57398,#57399,#57400,#57401,#57402,#57403,#57404,#57405),
(#57406,#57407,#57408,#57409,#57410,#57411,#57412,#57413),(#57414,#57415,
#57416,#57417,#57418,#57419,#57420,#57421),(#57422,#57423,#57424,#57425,
#57426,#57427,#57428,#57429)),.UNSPECIFIED.,.F.,.F.,.F.,(4,1,1,4),(4,1,
1,1,1,4),(0.,0.333333333333333,0.666666666666667,1.),(0.,0.2,0.4,0.6,0.8,
1.),.UNSPECIFIED.);
#13060=B_SPLINE_SURFACE_WITH_KNOTS('',3,3,((#57476,#57477,#57478,#57479,
#57480,#57481),(#57482,#57483,#57484,#57485,#57486,#57487),(#57488,#57489,
#57490,#57491,#57492,#57493),(#57494,#57495,#57496,#57497,#57498,#57499),
(#57500,#57501,#57502,#57503,#57504,#57505),(#57506,#57507,#57508,#57509,
#57510,#57511)),.UNSPECIFIED.,.F.,.F.,.F.,(4,2,4),(4,2,4),(-0.000225039106723454,
0.5,1.),(-0.000225039106723454,0.503001143837258,1.00600228767452),
 .UNSPECIFIED.);
#13061=B_SPLINE_SURFACE_WITH_KNOTS('',3,3,((#57518,#57519,#57520,#57521,
#57522,#57523,#57524,#57525),(#57526,#57527,#57528,#57529,#57530,#57531,
#57532,#57533),(#57534,#57535,#57536,#57537,#57538,#57539,#57540,#57541),
(#57542,#57543,#57544,#57545,#57546,#57547,#57548,#57549),(#57550,#57551,
#57552,#57553,#57554,#57555,#57556,#57557),(#57558,#57559,#57560,#57561,
#57562,#57563,#57564,#57565)),.UNSPECIFIED.,.F.,.F.,.F.,(4,1,1,4),(4,1,
1,1,1,4),(0.,0.333333333333333,0.666666666666667,1.),(0.,0.2,0.4,0.6,0.8,
1.),.UNSPECIFIED.);
#13062=B_SPLINE_SURFACE_WITH_KNOTS('',3,3,((#57566,#57567,#57568,#57569,
#57570,#57571,#57572),(#57573,#57574,#57575,#57576,#57577,#57578,#57579),
(#57580,#57581,#57582,#57583,#57584,#57585,#57586),(#57587,#57588,#57589,
#57590,#57591,#57592,#57593),(#57594,#57595,#57596,#57597,#57598,#57599,
#57600),(#57601,#57602,#57603,#57604,#57605,#57606,#57607)),
 .UNSPECIFIED.,.F.,.F.,.F.,(4,1,1,4),(4,1,1,1,4),(0.,0.333333333333333,
0.666666666666667,1.00002683600757),(-2.68360075719402E-5,0.25,0.5,0.75,
1.00002683600757),.UNSPECIFIED.);
#13063=B_SPLINE_SURFACE_WITH_KNOTS('',3,3,((#57615,#57616,#57617,#57618,
#57619,#57620),(#57621,#57622,#57623,#57624,#57625,#57626),(#57627,#57628,
#57629,#57630,#57631,#57632),(#57633,#57634,#57635,#57636,#57637,#57638),
(#57639,#57640,#57641,#57642,#57643,#57644),(#57645,#57646,#57647,#57648,
#57649,#57650)),.UNSPECIFIED.,.F.,.F.,.F.,(4,2,4),(4,2,4),(-0.000194554026150507,
0.5,1.),(-0.000194554026150507,0.503040963670802,1.0060819273416),
 .UNSPECIFIED.);
#13064=B_SPLINE_SURFACE_WITH_KNOTS('',3,3,((#57657,#57658,#57659,#57660,
#57661,#57662,#57663),(#57664,#57665,#57666,#57667,#57668,#57669,#57670),
(#57671,#57672,#57673,#57674,#57675,#57676,#57677),(#57678,#57679,#57680,
#57681,#57682,#57683,#57684),(#57685,#57686,#57687,#57688,#57689,#57690,
#57691),(#57692,#57693,#57694,#57695,#57696,#57697,#57698)),
 .UNSPECIFIED.,.F.,.F.,.F.,(4,1,1,4),(4,1,1,1,4),(0.,0.333333333333333,
0.666666666666667,1.),(0.,0.25,0.5,0.75,1.),.UNSPECIFIED.);
#13065=B_SPLINE_SURFACE_WITH_KNOTS('',3,3,((#57742,#57743,#57744,#57745,
#57746,#57747),(#57748,#57749,#57750,#57751,#57752,#57753),(#57754,#57755,
#57756,#57757,#57758,#57759),(#57760,#57761,#57762,#57763,#57764,#57765),
(#57766,#57767,#57768,#57769,#57770,#57771),(#57772,#57773,#57774,#57775,
#57776,#57777)),.UNSPECIFIED.,.F.,.F.,.F.,(4,2,4),(4,2,4),(-0.000220208404653247,
0.5,1.),(-0.000220208404653247,0.503113916808263,1.00622783361653),
 .UNSPECIFIED.);
#13066=B_SPLINE_SURFACE_WITH_KNOTS('',3,3,((#57784,#57785,#57786,#57787,
#57788,#57789,#57790),(#57791,#57792,#57793,#57794,#57795,#57796,#57797),
(#57798,#57799,#57800,#57801,#57802,#57803,#57804),(#57805,#57806,#57807,
#57808,#57809,#57810,#57811),(#57812,#57813,#57814,#57815,#57816,#57817,
#57818),(#57819,#57820,#57821,#57822,#57823,#57824,#57825)),
 .UNSPECIFIED.,.F.,.F.,.F.,(4,1,1,4),(4,1,1,1,4),(0.,0.333333333333333,
0.666666666666667,1.),(0.,0.25,0.5,0.75,1.),.UNSPECIFIED.);
#13067=B_SPLINE_SURFACE_WITH_KNOTS('',3,3,((#57826,#57827,#57828,#57829,
#57830,#57831,#57832),(#57833,#57834,#57835,#57836,#57837,#57838,#57839),
(#57840,#57841,#57842,#57843,#57844,#57845,#57846),(#57847,#57848,#57849,
#57850,#57851,#57852,#57853),(#57854,#57855,#57856,#57857,#57858,#57859,
#57860),(#57861,#57862,#57863,#57864,#57865,#57866,#57867)),
 .UNSPECIFIED.,.F.,.F.,.F.,(4,1,1,4),(4,1,1,1,4),(-3.04209385776775E-5,
0.333333333333333,0.666666666666667,1.),(-3.04209385421505E-5,0.25,0.5,
0.75,1.00003042093858),.UNSPECIFIED.);
#13068=B_SPLINE_SURFACE_WITH_KNOTS('',3,3,((#57911,#57912,#57913,#57914,
#57915,#57916),(#57917,#57918,#57919,#57920,#57921,#57922),(#57923,#57924,
#57925,#57926,#57927,#57928),(#57929,#57930,#57931,#57932,#57933,#57934),
(#57935,#57936,#57937,#57938,#57939,#57940),(#57941,#57942,#57943,#57944,
#57945,#57946)),.UNSPECIFIED.,.F.,.F.,.F.,(4,2,4),(4,2,4),(-0.000211449455641283,
0.5,1.),(-0.000211449455641283,0.503041262408932,1.00608252481786),
 .UNSPECIFIED.);
#13069=B_SPLINE_SURFACE_WITH_KNOTS('',3,3,((#57953,#57954,#57955,#57956,
#57957,#57958,#57959),(#57960,#57961,#57962,#57963,#57964,#57965,#57966),
(#57967,#57968,#57969,#57970,#57971,#57972,#57973),(#57974,#57975,#57976,
#57977,#57978,#57979,#57980),(#57981,#57982,#57983,#57984,#57985,#57986,
#57987),(#57988,#57989,#57990,#57991,#57992,#57993,#57994)),
 .UNSPECIFIED.,.F.,.F.,.F.,(4,1,1,4),(4,1,1,1,4),(0.,0.333333333333333,
0.666666666666667,1.),(0.,0.25,0.5,0.75,1.),.UNSPECIFIED.);
#13070=B_SPLINE_SURFACE_WITH_KNOTS('',3,3,((#58002,#58003,#58004,#58005,
#58006,#58007),(#58008,#58009,#58010,#58011,#58012,#58013),(#58014,#58015,
#58016,#58017,#58018,#58019),(#58020,#58021,#58022,#58023,#58024,#58025),
(#58026,#58027,#58028,#58029,#58030,#58031),(#58032,#58033,#58034,#58035,
#58036,#58037)),.UNSPECIFIED.,.F.,.F.,.F.,(4,2,4),(4,2,4),(0.,0.5,1.),(0.,
0.503099861995146,1.00619972399029),.UNSPECIFIED.);
#13071=B_SPLINE_SURFACE_WITH_KNOTS('',3,3,((#58063,#58064,#58065,#58066,
#58067,#58068,#58069),(#58070,#58071,#58072,#58073,#58074,#58075,#58076),
(#58077,#58078,#58079,#58080,#58081,#58082,#58083),(#58084,#58085,#58086,
#58087,#58088,#58089,#58090),(#58091,#58092,#58093,#58094,#58095,#58096,
#58097),(#58098,#58099,#58100,#58101,#58102,#58103,#58104)),
 .UNSPECIFIED.,.F.,.F.,.F.,(4,1,1,4),(4,1,1,1,4),(0.,0.333333333333333,
0.666666666666667,1.),(0.,0.25,0.5,0.75,1.),.UNSPECIFIED.);
#13072=B_SPLINE_SURFACE_WITH_KNOTS('',3,3,((#58105,#58106,#58107,#58108,
#58109,#58110,#58111),(#58112,#58113,#58114,#58115,#58116,#58117,#58118),
(#58119,#58120,#58121,#58122,#58123,#58124,#58125),(#58126,#58127,#58128,
#58129,#58130,#58131,#58132),(#58133,#58134,#58135,#58136,#58137,#58138,
#58139),(#58140,#58141,#58142,#58143,#58144,#58145,#58146)),
 .UNSPECIFIED.,.F.,.F.,.F.,(4,1,1,4),(4,1,1,1,4),(0.,0.333333333333333,
0.666666666666667,1.),(0.,0.25,0.5,0.75,1.),.UNSPECIFIED.);
#13073=B_SPLINE_SURFACE_WITH_KNOTS('',3,3,((#58154,#58155,#58156,#58157,
#58158,#58159),(#58160,#58161,#58162,#58163,#58164,#58165),(#58166,#58167,
#58168,#58169,#58170,#58171),(#58172,#58173,#58174,#58175,#58176,#58177),
(#58178,#58179,#58180,#58181,#58182,#58183),(#58184,#58185,#58186,#58187,
#58188,#58189)),.UNSPECIFIED.,.F.,.F.,.F.,(4,2,4),(4,2,4),(-0.00021324012871143,
0.5,1.),(-0.00021324012871143,0.503040991814054,1.00608198362811),
 .UNSPECIFIED.);
#13074=B_SPLINE_SURFACE_WITH_KNOTS('',3,3,((#58196,#58197,#58198,#58199,
#58200,#58201,#58202),(#58203,#58204,#58205,#58206,#58207,#58208,#58209),
(#58210,#58211,#58212,#58213,#58214,#58215,#58216),(#58217,#58218,#58219,
#58220,#58221,#58222,#58223),(#58224,#58225,#58226,#58227,#58228,#58229,
#58230),(#58231,#58232,#58233,#58234,#58235,#58236,#58237)),
 .UNSPECIFIED.,.F.,.F.,.F.,(4,1,1,4),(4,1,1,1,4),(0.,0.333333333333333,
0.666666666666667,1.),(0.,0.25,0.5,0.75,1.),.UNSPECIFIED.);
#13075=B_SPLINE_SURFACE_WITH_KNOTS('',3,3,((#58281,#58282,#58283,#58284,
#58285,#58286),(#58287,#58288,#58289,#58290,#58291,#58292),(#58293,#58294,
#58295,#58296,#58297,#58298),(#58299,#58300,#58301,#58302,#58303,#58304),
(#58305,#58306,#58307,#58308,#58309,#58310),(#58311,#58312,#58313,#58314,
#58315,#58316)),.UNSPECIFIED.,.F.,.F.,.F.,(4,2,4),(4,2,4),(0.,0.5,1.),(0.,
0.503086811960563,1.00617362392113),.UNSPECIFIED.);
#13076=B_SPLINE_SURFACE_WITH_KNOTS('',3,3,((#58342,#58343,#58344,#58345,
#58346,#58347,#58348),(#58349,#58350,#58351,#58352,#58353,#58354,#58355),
(#58356,#58357,#58358,#58359,#58360,#58361,#58362),(#58363,#58364,#58365,
#58366,#58367,#58368,#58369),(#58370,#58371,#58372,#58373,#58374,#58375,
#58376),(#58377,#58378,#58379,#58380,#58381,#58382,#58383)),
 .UNSPECIFIED.,.F.,.F.,.F.,(4,1,1,4),(4,1,1,1,4),(0.,0.333333333333333,
0.666666666666667,1.),(0.,0.25,0.5,0.75,1.),.UNSPECIFIED.);
#13077=B_SPLINE_SURFACE_WITH_KNOTS('',3,3,((#58384,#58385,#58386,#58387,
#58388,#58389,#58390),(#58391,#58392,#58393,#58394,#58395,#58396,#58397),
(#58398,#58399,#58400,#58401,#58402,#58403,#58404),(#58405,#58406,#58407,
#58408,#58409,#58410,#58411),(#58412,#58413,#58414,#58415,#58416,#58417,
#58418),(#58419,#58420,#58421,#58422,#58423,#58424,#58425)),
 .UNSPECIFIED.,.F.,.F.,.F.,(4,1,1,4),(4,1,1,1,4),(0.,0.333333333333333,
0.666666666666667,1.00002609054819),(-2.60905482040633E-5,0.25,0.5,0.75,
1.00002609054822),.UNSPECIFIED.);
#13078=B_SPLINE_SURFACE_WITH_KNOTS('',3,3,((#58433,#58434,#58435,#58436,
#58437,#58438),(#58439,#58440,#58441,#58442,#58443,#58444),(#58445,#58446,
#58447,#58448,#58449,#58450),(#58451,#58452,#58453,#58454,#58455,#58456),
(#58457,#58458,#58459,#58460,#58461,#58462),(#58463,#58464,#58465,#58466,
#58467,#58468)),.UNSPECIFIED.,.F.,.F.,.F.,(4,2,4),(4,2,4),(-0.000200928076866847,
0.5,1.),(-0.000200928076866847,0.503043395552672,1.00608679110534),
 .UNSPECIFIED.);
#13079=B_SPLINE_SURFACE_WITH_KNOTS('',3,3,((#58475,#58476,#58477,#58478,
#58479,#58480,#58481,#58482),(#58483,#58484,#58485,#58486,#58487,#58488,
#58489,#58490),(#58491,#58492,#58493,#58494,#58495,#58496,#58497,#58498),
(#58499,#58500,#58501,#58502,#58503,#58504,#58505,#58506),(#58507,#58508,
#58509,#58510,#58511,#58512,#58513,#58514),(#58515,#58516,#58517,#58518,
#58519,#58520,#58521,#58522)),.UNSPECIFIED.,.F.,.F.,.F.,(4,1,1,4),(4,1,
1,1,1,4),(0.,0.333333333333333,0.666666666666667,1.),(0.,0.2,0.4,0.6,0.8,
1.),.UNSPECIFIED.);
#13080=B_SPLINE_SURFACE_WITH_KNOTS('',3,3,((#58569,#58570,#58571,#58572,
#58573,#58574),(#58575,#58576,#58577,#58578,#58579,#58580),(#58581,#58582,
#58583,#58584,#58585,#58586),(#58587,#58588,#58589,#58590,#58591,#58592),
(#58593,#58594,#58595,#58596,#58597,#58598),(#58599,#58600,#58601,#58602,
#58603,#58604)),.UNSPECIFIED.,.F.,.F.,.F.,(4,2,4),(4,2,4),(-0.000225039106733617,
0.5,1.),(-0.000225039106733617,0.503001143837279,1.00600228767456),
 .UNSPECIFIED.);
#13081=B_SPLINE_SURFACE_WITH_KNOTS('',3,3,((#58611,#58612,#58613,#58614,
#58615,#58616,#58617,#58618),(#58619,#58620,#58621,#58622,#58623,#58624,
#58625,#58626),(#58627,#58628,#58629,#58630,#58631,#58632,#58633,#58634),
(#58635,#58636,#58637,#58638,#58639,#58640,#58641,#58642),(#58643,#58644,
#58645,#58646,#58647,#58648,#58649,#58650),(#58651,#58652,#58653,#58654,
#58655,#58656,#58657,#58658)),.UNSPECIFIED.,.F.,.F.,.F.,(4,1,1,4),(4,1,
1,1,1,4),(0.,0.333333333333333,0.666666666666667,1.),(0.,0.2,0.4,0.6,0.8,
1.),.UNSPECIFIED.);
#13082=B_SPLINE_SURFACE_WITH_KNOTS('',3,3,((#58659,#58660,#58661,#58662,
#58663,#58664,#58665),(#58666,#58667,#58668,#58669,#58670,#58671,#58672),
(#58673,#58674,#58675,#58676,#58677,#58678,#58679),(#58680,#58681,#58682,
#58683,#58684,#58685,#58686),(#58687,#58688,#58689,#58690,#58691,#58692,
#58693),(#58694,#58695,#58696,#58697,#58698,#58699,#58700)),
 .UNSPECIFIED.,.F.,.F.,.F.,(4,1,1,4),(4,1,1,1,4),(0.,0.333333333333333,
0.666666666666667,1.00002683600788),(-2.68360079123787E-5,0.25,0.5,0.75,
1.00002683600791),.UNSPECIFIED.);
#13083=B_SPLINE_SURFACE_WITH_KNOTS('',3,3,((#58708,#58709,#58710,#58711,
#58712,#58713),(#58714,#58715,#58716,#58717,#58718,#58719),(#58720,#58721,
#58722,#58723,#58724,#58725),(#58726,#58727,#58728,#58729,#58730,#58731),
(#58732,#58733,#58734,#58735,#58736,#58737),(#58738,#58739,#58740,#58741,
#58742,#58743)),.UNSPECIFIED.,.F.,.F.,.F.,(4,2,4),(4,2,4),(-0.000194554026146907,
0.5,1.),(-0.000194554026146907,0.503040963670705,1.00608192734141),
 .UNSPECIFIED.);
#13084=B_SPLINE_SURFACE_WITH_KNOTS('',3,3,((#58750,#58751,#58752,#58753,
#58754,#58755,#58756),(#58757,#58758,#58759,#58760,#58761,#58762,#58763),
(#58764,#58765,#58766,#58767,#58768,#58769,#58770),(#58771,#58772,#58773,
#58774,#58775,#58776,#58777),(#58778,#58779,#58780,#58781,#58782,#58783,
#58784),(#58785,#58786,#58787,#58788,#58789,#58790,#58791)),
 .UNSPECIFIED.,.F.,.F.,.F.,(4,1,1,4),(4,1,1,1,4),(0.,0.333333333333333,
0.666666666666667,1.),(0.,0.25,0.5,0.75,1.),.UNSPECIFIED.);
#13085=B_SPLINE_SURFACE_WITH_KNOTS('',3,3,((#58835,#58836,#58837,#58838,
#58839,#58840),(#58841,#58842,#58843,#58844,#58845,#58846),(#58847,#58848,
#58849,#58850,#58851,#58852),(#58853,#58854,#58855,#58856,#58857,#58858),
(#58859,#58860,#58861,#58862,#58863,#58864),(#58865,#58866,#58867,#58868,
#58869,#58870)),.UNSPECIFIED.,.F.,.F.,.F.,(4,2,4),(4,2,4),(-0.000220208404792671,
0.5,1.),(-0.000220208404792671,0.503113916809528,1.00622783361906),
 .UNSPECIFIED.);
#13086=B_SPLINE_SURFACE_WITH_KNOTS('',3,3,((#58877,#58878,#58879,#58880,
#58881,#58882,#58883),(#58884,#58885,#58886,#58887,#58888,#58889,#58890),
(#58891,#58892,#58893,#58894,#58895,#58896,#58897),(#58898,#58899,#58900,
#58901,#58902,#58903,#58904),(#58905,#58906,#58907,#58908,#58909,#58910,
#58911),(#58912,#58913,#58914,#58915,#58916,#58917,#58918)),
 .UNSPECIFIED.,.F.,.F.,.F.,(4,1,1,4),(4,1,1,1,4),(0.,0.333333333333333,
0.666666666666667,1.),(0.,0.25,0.5,0.75,1.),.UNSPECIFIED.);
#13087=B_SPLINE_SURFACE_WITH_KNOTS('',3,3,((#58919,#58920,#58921,#58922,
#58923,#58924,#58925),(#58926,#58927,#58928,#58929,#58930,#58931,#58932),
(#58933,#58934,#58935,#58936,#58937,#58938,#58939),(#58940,#58941,#58942,
#58943,#58944,#58945,#58946),(#58947,#58948,#58949,#58950,#58951,#58952,
#58953),(#58954,#58955,#58956,#58957,#58958,#58959,#58960)),
 .UNSPECIFIED.,.F.,.F.,.F.,(4,1,1,4),(4,1,1,1,4),(-3.04209386014238E-5,
0.333333333333333,0.666666666666667,1.),(-3.04209386003688E-5,0.25,0.5,
0.75,1.0000304209386),.UNSPECIFIED.);
#13088=B_SPLINE_SURFACE_WITH_KNOTS('',3,3,((#59004,#59005,#59006,#59007,
#59008,#59009),(#59010,#59011,#59012,#59013,#59014,#59015),(#59016,#59017,
#59018,#59019,#59020,#59021),(#59022,#59023,#59024,#59025,#59026,#59027),
(#59028,#59029,#59030,#59031,#59032,#59033),(#59034,#59035,#59036,#59037,
#59038,#59039)),.UNSPECIFIED.,.F.,.F.,.F.,(4,2,4),(4,2,4),(-0.000211449455583996,
0.5,1.),(-0.000211449455583996,0.5030412624089,1.0060825248178),
 .UNSPECIFIED.);
#13089=B_SPLINE_SURFACE_WITH_KNOTS('',3,3,((#59046,#59047,#59048,#59049,
#59050,#59051,#59052),(#59053,#59054,#59055,#59056,#59057,#59058,#59059),
(#59060,#59061,#59062,#59063,#59064,#59065,#59066),(#59067,#59068,#59069,
#59070,#59071,#59072,#59073),(#59074,#59075,#59076,#59077,#59078,#59079,
#59080),(#59081,#59082,#59083,#59084,#59085,#59086,#59087)),
 .UNSPECIFIED.,.F.,.F.,.F.,(4,1,1,4),(4,1,1,1,4),(0.,0.333333333333333,
0.666666666666667,1.),(0.,0.25,0.5,0.75,1.),.UNSPECIFIED.);
#13090=B_SPLINE_SURFACE_WITH_KNOTS('',3,3,((#59095,#59096,#59097,#59098,
#59099,#59100),(#59101,#59102,#59103,#59104,#59105,#59106),(#59107,#59108,
#59109,#59110,#59111,#59112),(#59113,#59114,#59115,#59116,#59117,#59118),
(#59119,#59120,#59121,#59122,#59123,#59124),(#59125,#59126,#59127,#59128,
#59129,#59130)),.UNSPECIFIED.,.F.,.F.,.F.,(4,2,4),(4,2,4),(0.,0.5,1.),(0.,
0.503099861995326,1.00619972399065),.UNSPECIFIED.);
#13091=B_SPLINE_SURFACE_WITH_KNOTS('',3,3,((#59156,#59157,#59158,#59159,
#59160,#59161,#59162),(#59163,#59164,#59165,#59166,#59167,#59168,#59169),
(#59170,#59171,#59172,#59173,#59174,#59175,#59176),(#59177,#59178,#59179,
#59180,#59181,#59182,#59183),(#59184,#59185,#59186,#59187,#59188,#59189,
#59190),(#59191,#59192,#59193,#59194,#59195,#59196,#59197)),
 .UNSPECIFIED.,.F.,.F.,.F.,(4,1,1,4),(4,1,1,1,4),(0.,0.333333333333333,
0.666666666666667,1.),(0.,0.25,0.5,0.75,1.),.UNSPECIFIED.);
#13092=B_SPLINE_SURFACE_WITH_KNOTS('',3,3,((#59198,#59199,#59200,#59201,
#59202,#59203),(#59204,#59205,#59206,#59207,#59208,#59209),(#59210,#59211,
#59212,#59213,#59214,#59215),(#59216,#59217,#59218,#59219,#59220,#59221),
(#59222,#59223,#59224,#59225,#59226,#59227),(#59228,#59229,#59230,#59231,
#59232,#59233)),.UNSPECIFIED.,.F.,.F.,.F.,(4,2,4),(4,2,4),(-0.000213240128724698,
0.5,1.),(-0.000213240128724698,0.503040991814175,1.00608198362835),
 .UNSPECIFIED.);
#13093=B_SPLINE_SURFACE_WITH_KNOTS('',3,3,((#59240,#59241,#59242,#59243,
#59244,#59245,#59246),(#59247,#59248,#59249,#59250,#59251,#59252,#59253),
(#59254,#59255,#59256,#59257,#59258,#59259,#59260),(#59261,#59262,#59263,
#59264,#59265,#59266,#59267),(#59268,#59269,#59270,#59271,#59272,#59273,
#59274),(#59275,#59276,#59277,#59278,#59279,#59280,#59281)),
 .UNSPECIFIED.,.F.,.F.,.F.,(4,1,1,4),(4,1,1,1,4),(0.,0.333333333333333,
0.666666666666667,1.),(0.,0.25,0.5,0.75,1.),.UNSPECIFIED.);
#13094=B_SPLINE_SURFACE_WITH_KNOTS('',3,3,((#59325,#59326,#59327,#59328,
#59329,#59330),(#59331,#59332,#59333,#59334,#59335,#59336),(#59337,#59338,
#59339,#59340,#59341,#59342),(#59343,#59344,#59345,#59346,#59347,#59348),
(#59349,#59350,#59351,#59352,#59353,#59354),(#59355,#59356,#59357,#59358,
#59359,#59360)),.UNSPECIFIED.,.F.,.F.,.F.,(4,2,4),(4,2,4),(0.,0.5,1.),(0.,
0.503086811960309,1.00617362392062),.UNSPECIFIED.);
#13095=B_SPLINE_SURFACE_WITH_KNOTS('',3,3,((#59386,#59387,#59388,#59389,
#59390,#59391,#59392),(#59393,#59394,#59395,#59396,#59397,#59398,#59399),
(#59400,#59401,#59402,#59403,#59404,#59405,#59406),(#59407,#59408,#59409,
#59410,#59411,#59412,#59413),(#59414,#59415,#59416,#59417,#59418,#59419,
#59420),(#59421,#59422,#59423,#59424,#59425,#59426,#59427)),
 .UNSPECIFIED.,.F.,.F.,.F.,(4,1,1,4),(4,1,1,1,4),(0.,0.333333333333333,
0.666666666666667,1.),(0.,0.25,0.5,0.75,1.),.UNSPECIFIED.);
#13096=B_SPLINE_SURFACE_WITH_KNOTS('',3,3,((#59435,#59436,#59437,#59438,
#59439,#59440,#59441,#59442,#59443),(#59444,#59445,#59446,#59447,#59448,
#59449,#59450,#59451,#59452),(#59453,#59454,#59455,#59456,#59457,#59458,
#59459,#59460,#59461),(#59462,#59463,#59464,#59465,#59466,#59467,#59468,
#59469,#59470),(#59471,#59472,#59473,#59474,#59475,#59476,#59477,#59478,
#59479),(#59480,#59481,#59482,#59483,#59484,#59485,#59486,#59487,#59488),
(#59489,#59490,#59491,#59492,#59493,#59494,#59495,#59496,#59497)),
 .UNSPECIFIED.,.F.,.F.,.F.,(4,1,1,1,4),(4,1,1,3,4),(0.,0.25,0.5,0.75,1.),
(0.,0.333333333333333,0.666666666666667,1.,1.00606087870129),
 .UNSPECIFIED.);
#13097=B_SPLINE_SURFACE_WITH_KNOTS('',3,3,((#59498,#59499,#59500,#59501,
#59502,#59503),(#59504,#59505,#59506,#59507,#59508,#59509),(#59510,#59511,
#59512,#59513,#59514,#59515),(#59516,#59517,#59518,#59519,#59520,#59521),
(#59522,#59523,#59524,#59525,#59526,#59527),(#59528,#59529,#59530,#59531,
#59532,#59533)),.UNSPECIFIED.,.F.,.F.,.F.,(4,2,4),(4,2,4),(-0.000200928076777143,
0.5,1.),(-0.000200928076777143,0.503043395552592,1.00608679110518),
 .UNSPECIFIED.);
#13098=B_SPLINE_SURFACE_WITH_KNOTS('',3,3,((#59540,#59541,#59542,#59543,
#59544,#59545,#59546,#59547),(#59548,#59549,#59550,#59551,#59552,#59553,
#59554,#59555),(#59556,#59557,#59558,#59559,#59560,#59561,#59562,#59563),
(#59564,#59565,#59566,#59567,#59568,#59569,#59570,#59571),(#59572,#59573,
#59574,#59575,#59576,#59577,#59578,#59579),(#59580,#59581,#59582,#59583,
#59584,#59585,#59586,#59587)),.UNSPECIFIED.,.F.,.F.,.F.,(4,1,1,4),(4,1,
1,1,1,4),(0.,0.333333333333333,0.666666666666667,1.),(0.,0.2,0.4,0.6,0.8,
1.),.UNSPECIFIED.);
#13099=B_SPLINE_SURFACE_WITH_KNOTS('',3,3,((#59634,#59635,#59636,#59637,
#59638,#59639),(#59640,#59641,#59642,#59643,#59644,#59645),(#59646,#59647,
#59648,#59649,#59650,#59651),(#59652,#59653,#59654,#59655,#59656,#59657),
(#59658,#59659,#59660,#59661,#59662,#59663),(#59664,#59665,#59666,#59667,
#59668,#59669)),.UNSPECIFIED.,.F.,.F.,.F.,(4,2,4),(4,2,4),(-0.0002250391066379,
0.5,1.),(-0.0002250391066379,0.503001143837192,1.00600228767438),
 .UNSPECIFIED.);
#13100=B_SPLINE_SURFACE_WITH_KNOTS('',3,3,((#59676,#59677,#59678,#59679,
#59680,#59681,#59682,#59683),(#59684,#59685,#59686,#59687,#59688,#59689,
#59690,#59691),(#59692,#59693,#59694,#59695,#59696,#59697,#59698,#59699),
(#59700,#59701,#59702,#59703,#59704,#59705,#59706,#59707),(#59708,#59709,
#59710,#59711,#59712,#59713,#59714,#59715),(#59716,#59717,#59718,#59719,
#59720,#59721,#59722,#59723)),.UNSPECIFIED.,.F.,.F.,.F.,(4,1,1,4),(4,1,
1,1,1,4),(0.,0.333333333333333,0.666666666666667,1.),(0.,0.2,0.4,0.6,0.8,
1.),.UNSPECIFIED.);
#13101=B_SPLINE_SURFACE_WITH_KNOTS('',3,3,((#59732,#59733,#59734,#59735,
#59736,#59737),(#59738,#59739,#59740,#59741,#59742,#59743),(#59744,#59745,
#59746,#59747,#59748,#59749),(#59750,#59751,#59752,#59753,#59754,#59755),
(#59756,#59757,#59758,#59759,#59760,#59761),(#59762,#59763,#59764,#59765,
#59766,#59767),(#59768,#59769,#59770,#59771,#59772,#59773),(#59774,#59775,
#59776,#59777,#59778,#59779)),.UNSPECIFIED.,.F.,.F.,.F.,(4,1,1,1,1,4),(4,
1,1,4),(0.,0.2,0.4,0.6,0.8,1.),(0.,0.333333333333333,0.666666666666667,
1.),.UNSPECIFIED.);
#13102=B_SPLINE_SURFACE_WITH_KNOTS('',3,3,((#59780,#59781,#59782,#59783,
#59784,#59785),(#59786,#59787,#59788,#59789,#59790,#59791),(#59792,#59793,
#59794,#59795,#59796,#59797),(#59798,#59799,#59800,#59801,#59802,#59803),
(#59804,#59805,#59806,#59807,#59808,#59809),(#59810,#59811,#59812,#59813,
#59814,#59815)),.UNSPECIFIED.,.F.,.F.,.F.,(4,2,4),(4,2,4),(-0.000194554026105997,
0.5,1.),(-0.000194554026105997,0.50304096367078,1.00608192734156),
 .UNSPECIFIED.);
#13103=B_SPLINE_SURFACE_WITH_KNOTS('',3,3,((#59822,#59823,#59824,#59825,
#59826,#59827,#59828),(#59829,#59830,#59831,#59832,#59833,#59834,#59835),
(#59836,#59837,#59838,#59839,#59840,#59841,#59842),(#59843,#59844,#59845,
#59846,#59847,#59848,#59849),(#59850,#59851,#59852,#59853,#59854,#59855,
#59856),(#59857,#59858,#59859,#59860,#59861,#59862,#59863)),
 .UNSPECIFIED.,.F.,.F.,.F.,(4,1,1,4),(4,1,1,1,4),(0.,0.333333333333333,
0.666666666666667,1.),(0.,0.25,0.5,0.75,1.),.UNSPECIFIED.);
#13104=B_SPLINE_SURFACE_WITH_KNOTS('',3,3,((#59907,#59908,#59909,#59910,
#59911,#59912),(#59913,#59914,#59915,#59916,#59917,#59918),(#59919,#59920,
#59921,#59922,#59923,#59924),(#59925,#59926,#59927,#59928,#59929,#59930),
(#59931,#59932,#59933,#59934,#59935,#59936),(#59937,#59938,#59939,#59940,
#59941,#59942)),.UNSPECIFIED.,.F.,.F.,.F.,(4,2,4),(4,2,4),(-0.000220208404673821,
0.5,1.),(-0.000220208404673821,0.503113916808381,1.00622783361676),
 .UNSPECIFIED.);
#13105=B_SPLINE_SURFACE_WITH_KNOTS('',3,3,((#59949,#59950,#59951,#59952,
#59953,#59954,#59955),(#59956,#59957,#59958,#59959,#59960,#59961,#59962),
(#59963,#59964,#59965,#59966,#59967,#59968,#59969),(#59970,#59971,#59972,
#59973,#59974,#59975,#59976),(#59977,#59978,#59979,#59980,#59981,#59982,
#59983),(#59984,#59985,#59986,#59987,#59988,#59989,#59990)),
 .UNSPECIFIED.,.F.,.F.,.F.,(4,1,1,4),(4,1,1,1,4),(0.,0.333333333333333,
0.666666666666667,1.),(0.,0.25,0.5,0.75,1.),.UNSPECIFIED.);
#13106=B_SPLINE_SURFACE_WITH_KNOTS('',3,3,((#59998,#59999,#60000,#60001,
#60002,#60003,#60004,#60005,#60006),(#60007,#60008,#60009,#60010,#60011,
#60012,#60013,#60014,#60015),(#60016,#60017,#60018,#60019,#60020,#60021,
#60022,#60023,#60024),(#60025,#60026,#60027,#60028,#60029,#60030,#60031,
#60032,#60033),(#60034,#60035,#60036,#60037,#60038,#60039,#60040,#60041,
#60042),(#60043,#60044,#60045,#60046,#60047,#60048,#60049,#60050,#60051),
(#60052,#60053,#60054,#60055,#60056,#60057,#60058,#60059,#60060)),
 .UNSPECIFIED.,.F.,.F.,.F.,(4,1,1,1,4),(4,1,1,3,4),(-2.60905490749639E-5,
0.25,0.5,0.75,1.00002609054907),(0.,0.333333333333333,0.666666666666667,
1.,1.00600235715054),.UNSPECIFIED.);
#13107=B_SPLINE_SURFACE_WITH_KNOTS('',3,3,((#60061,#60062,#60063,#60064,
#60065,#60066),(#60067,#60068,#60069,#60070,#60071,#60072),(#60073,#60074,
#60075,#60076,#60077,#60078),(#60079,#60080,#60081,#60082,#60083,#60084),
(#60085,#60086,#60087,#60088,#60089,#60090),(#60091,#60092,#60093,#60094,
#60095,#60096)),.UNSPECIFIED.,.F.,.F.,.F.,(4,2,4),(4,2,4),(-0.000211449455671799,
0.5,1.),(-0.000211449455671799,0.503041262408927,1.00608252481785),
 .UNSPECIFIED.);
#13108=B_SPLINE_SURFACE_WITH_KNOTS('',3,3,((#60103,#60104,#60105,#60106,
#60107,#60108,#60109),(#60110,#60111,#60112,#60113,#60114,#60115,#60116),
(#60117,#60118,#60119,#60120,#60121,#60122,#60123),(#60124,#60125,#60126,
#60127,#60128,#60129,#60130),(#60131,#60132,#60133,#60134,#60135,#60136,
#60137),(#60138,#60139,#60140,#60141,#60142,#60143,#60144)),
 .UNSPECIFIED.,.F.,.F.,.F.,(4,1,1,4),(4,1,1,1,4),(0.,0.333333333333333,
0.666666666666667,1.),(0.,0.25,0.5,0.75,1.),.UNSPECIFIED.);
#13109=B_SPLINE_SURFACE_WITH_KNOTS('',3,3,((#60152,#60153,#60154,#60155,
#60156,#60157),(#60158,#60159,#60160,#60161,#60162,#60163),(#60164,#60165,
#60166,#60167,#60168,#60169),(#60170,#60171,#60172,#60173,#60174,#60175),
(#60176,#60177,#60178,#60179,#60180,#60181),(#60182,#60183,#60184,#60185,
#60186,#60187)),.UNSPECIFIED.,.F.,.F.,.F.,(4,2,4),(4,2,4),(0.,0.5,1.),(0.,
0.503099861994901,1.0061997239898),.UNSPECIFIED.);
#13110=B_SPLINE_SURFACE_WITH_KNOTS('',3,3,((#60213,#60214,#60215,#60216,
#60217,#60218,#60219),(#60220,#60221,#60222,#60223,#60224,#60225,#60226),
(#60227,#60228,#60229,#60230,#60231,#60232,#60233),(#60234,#60235,#60236,
#60237,#60238,#60239,#60240),(#60241,#60242,#60243,#60244,#60245,#60246,
#60247),(#60248,#60249,#60250,#60251,#60252,#60253,#60254)),
 .UNSPECIFIED.,.F.,.F.,.F.,(4,1,1,4),(4,1,1,1,4),(0.,0.333333333333333,
0.666666666666667,1.),(0.,0.25,0.5,0.75,1.),.UNSPECIFIED.);
#13111=B_SPLINE_SURFACE_WITH_KNOTS('',3,3,((#60262,#60263,#60264,#60265,
#60266,#60267,#60268,#60269,#60270),(#60271,#60272,#60273,#60274,#60275,
#60276,#60277,#60278,#60279),(#60280,#60281,#60282,#60283,#60284,#60285,
#60286,#60287,#60288),(#60289,#60290,#60291,#60292,#60293,#60294,#60295,
#60296,#60297),(#60298,#60299,#60300,#60301,#60302,#60303,#60304,#60305,
#60306),(#60307,#60308,#60309,#60310,#60311,#60312,#60313,#60314,#60315),
(#60316,#60317,#60318,#60319,#60320,#60321,#60322,#60323,#60324)),
 .UNSPECIFIED.,.F.,.F.,.F.,(4,1,1,1,4),(4,1,1,3,4),(0.,0.25,0.5,0.75,1.),
(0.,0.333333333333333,0.666666666666667,1.,1.00607039879093),
 .UNSPECIFIED.);
#13112=B_SPLINE_SURFACE_WITH_KNOTS('',3,3,((#60325,#60326,#60327,#60328,
#60329,#60330),(#60331,#60332,#60333,#60334,#60335,#60336),(#60337,#60338,
#60339,#60340,#60341,#60342),(#60343,#60344,#60345,#60346,#60347,#60348),
(#60349,#60350,#60351,#60352,#60353,#60354),(#60355,#60356,#60357,#60358,
#60359,#60360)),.UNSPECIFIED.,.F.,.F.,.F.,(4,2,4),(4,2,4),(-0.000213240128727534,
0.5,1.),(-0.000213240128727534,0.503040991814057,1.00608198362811),
 .UNSPECIFIED.);
#13113=B_SPLINE_SURFACE_WITH_KNOTS('',3,3,((#60367,#60368,#60369,#60370,
#60371,#60372,#60373),(#60374,#60375,#60376,#60377,#60378,#60379,#60380),
(#60381,#60382,#60383,#60384,#60385,#60386,#60387),(#60388,#60389,#60390,
#60391,#60392,#60393,#60394),(#60395,#60396,#60397,#60398,#60399,#60400,
#60401),(#60402,#60403,#60404,#60405,#60406,#60407,#60408)),
 .UNSPECIFIED.,.F.,.F.,.F.,(4,1,1,4),(4,1,1,1,4),(0.,0.333333333333333,
0.666666666666667,1.),(0.,0.25,0.5,0.75,1.),.UNSPECIFIED.);
#13114=B_SPLINE_SURFACE_WITH_KNOTS('',3,3,((#60452,#60453,#60454,#60455,
#60456,#60457),(#60458,#60459,#60460,#60461,#60462,#60463),(#60464,#60465,
#60466,#60467,#60468,#60469),(#60470,#60471,#60472,#60473,#60474,#60475),
(#60476,#60477,#60478,#60479,#60480,#60481),(#60482,#60483,#60484,#60485,
#60486,#60487)),.UNSPECIFIED.,.F.,.F.,.F.,(4,2,4),(4,2,4),(0.,0.5,1.),(0.,
0.503086811960605,1.00617362392121),.UNSPECIFIED.);
#13115=B_SPLINE_SURFACE_WITH_KNOTS('',3,3,((#60513,#60514,#60515,#60516,
#60517,#60518,#60519),(#60520,#60521,#60522,#60523,#60524,#60525,#60526),
(#60527,#60528,#60529,#60530,#60531,#60532,#60533),(#60534,#60535,#60536,
#60537,#60538,#60539,#60540),(#60541,#60542,#60543,#60544,#60545,#60546,
#60547),(#60548,#60549,#60550,#60551,#60552,#60553,#60554)),
 .UNSPECIFIED.,.F.,.F.,.F.,(4,1,1,4),(4,1,1,1,4),(0.,0.333333333333333,
0.666666666666667,1.),(0.,0.25,0.5,0.75,1.),.UNSPECIFIED.);
#13116=B_SPLINE_SURFACE_WITH_KNOTS('',3,3,((#60562,#60563,#60564,#60565,
#60566,#60567,#60568,#60569,#60570),(#60571,#60572,#60573,#60574,#60575,
#60576,#60577,#60578,#60579),(#60580,#60581,#60582,#60583,#60584,#60585,
#60586,#60587,#60588),(#60589,#60590,#60591,#60592,#60593,#60594,#60595,
#60596,#60597),(#60598,#60599,#60600,#60601,#60602,#60603,#60604,#60605,
#60606),(#60607,#60608,#60609,#60610,#60611,#60612,#60613,#60614,#60615),
(#60616,#60617,#60618,#60619,#60620,#60621,#60622,#60623,#60624)),
 .UNSPECIFIED.,.F.,.F.,.F.,(4,1,1,1,4),(4,1,1,3,4),(0.,0.25,0.5,0.75,1.),
(0.,0.333333333333333,0.666666666666667,1.,1.00606087870035),
 .UNSPECIFIED.);
#13117=B_SPLINE_SURFACE_WITH_KNOTS('',3,3,((#60625,#60626,#60627,#60628,
#60629,#60630),(#60631,#60632,#60633,#60634,#60635,#60636),(#60637,#60638,
#60639,#60640,#60641,#60642),(#60643,#60644,#60645,#60646,#60647,#60648),
(#60649,#60650,#60651,#60652,#60653,#60654),(#60655,#60656,#60657,#60658,
#60659,#60660)),.UNSPECIFIED.,.F.,.F.,.F.,(4,2,4),(4,2,4),(-0.000200928076837722,
0.5,1.),(-0.000200928076837722,0.503043395552709,1.00608679110542),
 .UNSPECIFIED.);
#13118=B_SPLINE_SURFACE_WITH_KNOTS('',3,3,((#60667,#60668,#60669,#60670,
#60671,#60672,#60673,#60674),(#60675,#60676,#60677,#60678,#60679,#60680,
#60681,#60682),(#60683,#60684,#60685,#60686,#60687,#60688,#60689,#60690),
(#60691,#60692,#60693,#60694,#60695,#60696,#60697,#60698),(#60699,#60700,
#60701,#60702,#60703,#60704,#60705,#60706),(#60707,#60708,#60709,#60710,
#60711,#60712,#60713,#60714)),.UNSPECIFIED.,.F.,.F.,.F.,(4,1,1,4),(4,1,
1,1,1,4),(0.,0.333333333333333,0.666666666666667,1.),(0.,0.2,0.4,0.6,0.8,
1.),.UNSPECIFIED.);
#13119=B_SPLINE_SURFACE_WITH_KNOTS('',3,3,((#60761,#60762,#60763,#60764,
#60765,#60766),(#60767,#60768,#60769,#60770,#60771,#60772),(#60773,#60774,
#60775,#60776,#60777,#60778),(#60779,#60780,#60781,#60782,#60783,#60784),
(#60785,#60786,#60787,#60788,#60789,#60790),(#60791,#60792,#60793,#60794,
#60795,#60796)),.UNSPECIFIED.,.F.,.F.,.F.,(4,2,4),(4,2,4),(-0.000225039106721905,
0.5,1.),(-0.000225039106721905,0.503001143837284,1.00600228767457),
 .UNSPECIFIED.);
#13120=B_SPLINE_SURFACE_WITH_KNOTS('',3,3,((#60803,#60804,#60805,#60806,
#60807,#60808,#60809,#60810),(#60811,#60812,#60813,#60814,#60815,#60816,
#60817,#60818),(#60819,#60820,#60821,#60822,#60823,#60824,#60825,#60826),
(#60827,#60828,#60829,#60830,#60831,#60832,#60833,#60834),(#60835,#60836,
#60837,#60838,#60839,#60840,#60841,#60842),(#60843,#60844,#60845,#60846,
#60847,#60848,#60849,#60850)),.UNSPECIFIED.,.F.,.F.,.F.,(4,1,1,4),(4,1,
1,1,1,4),(0.,0.333333333333333,0.666666666666667,1.),(0.,0.2,0.4,0.6,0.8,
1.),.UNSPECIFIED.);
#13121=B_SPLINE_SURFACE_WITH_KNOTS('',3,3,((#60859,#60860,#60861,#60862,
#60863,#60864),(#60865,#60866,#60867,#60868,#60869,#60870),(#60871,#60872,
#60873,#60874,#60875,#60876),(#60877,#60878,#60879,#60880,#60881,#60882),
(#60883,#60884,#60885,#60886,#60887,#60888),(#60889,#60890,#60891,#60892,
#60893,#60894),(#60895,#60896,#60897,#60898,#60899,#60900),(#60901,#60902,
#60903,#60904,#60905,#60906)),.UNSPECIFIED.,.F.,.F.,.F.,(4,1,1,1,1,4),(4,
1,1,4),(0.,0.2,0.4,0.6,0.8,1.),(0.,0.333333333333333,0.666666666666667,
1.),.UNSPECIFIED.);
#13122=B_SPLINE_SURFACE_WITH_KNOTS('',3,3,((#60907,#60908,#60909,#60910,
#60911,#60912),(#60913,#60914,#60915,#60916,#60917,#60918),(#60919,#60920,
#60921,#60922,#60923,#60924),(#60925,#60926,#60927,#60928,#60929,#60930),
(#60931,#60932,#60933,#60934,#60935,#60936),(#60937,#60938,#60939,#60940,
#60941,#60942)),.UNSPECIFIED.,.F.,.F.,.F.,(4,2,4),(4,2,4),(-0.000194554026183338,
0.5,1.),(-0.000194554026183338,0.503040963670679,1.00608192734136),
 .UNSPECIFIED.);
#13123=B_SPLINE_SURFACE_WITH_KNOTS('',3,3,((#60949,#60950,#60951,#60952,
#60953,#60954,#60955),(#60956,#60957,#60958,#60959,#60960,#60961,#60962),
(#60963,#60964,#60965,#60966,#60967,#60968,#60969),(#60970,#60971,#60972,
#60973,#60974,#60975,#60976),(#60977,#60978,#60979,#60980,#60981,#60982,
#60983),(#60984,#60985,#60986,#60987,#60988,#60989,#60990)),
 .UNSPECIFIED.,.F.,.F.,.F.,(4,1,1,4),(4,1,1,1,4),(0.,0.333333333333333,
0.666666666666667,1.),(0.,0.25,0.5,0.75,1.),.UNSPECIFIED.);
#13124=B_SPLINE_SURFACE_WITH_KNOTS('',3,3,((#61034,#61035,#61036,#61037,
#61038,#61039),(#61040,#61041,#61042,#61043,#61044,#61045),(#61046,#61047,
#61048,#61049,#61050,#61051),(#61052,#61053,#61054,#61055,#61056,#61057),
(#61058,#61059,#61060,#61061,#61062,#61063),(#61064,#61065,#61066,#61067,
#61068,#61069)),.UNSPECIFIED.,.F.,.F.,.F.,(4,2,4),(4,2,4),(-0.000220208404764732,
0.5,1.),(-0.000220208404764732,0.503113916809504,1.00622783361901),
 .UNSPECIFIED.);
#13125=B_SPLINE_SURFACE_WITH_KNOTS('',3,3,((#61076,#61077,#61078,#61079,
#61080,#61081,#61082),(#61083,#61084,#61085,#61086,#61087,#61088,#61089),
(#61090,#61091,#61092,#61093,#61094,#61095,#61096),(#61097,#61098,#61099,
#61100,#61101,#61102,#61103),(#61104,#61105,#61106,#61107,#61108,#61109,
#61110),(#61111,#61112,#61113,#61114,#61115,#61116,#61117)),
 .UNSPECIFIED.,.F.,.F.,.F.,(4,1,1,4),(4,1,1,1,4),(0.,0.333333333333333,
0.666666666666667,1.),(0.,0.25,0.5,0.75,1.),.UNSPECIFIED.);
#13126=B_SPLINE_SURFACE_WITH_KNOTS('',3,3,((#61125,#61126,#61127,#61128,
#61129,#61130,#61131,#61132,#61133),(#61134,#61135,#61136,#61137,#61138,
#61139,#61140,#61141,#61142),(#61143,#61144,#61145,#61146,#61147,#61148,
#61149,#61150,#61151),(#61152,#61153,#61154,#61155,#61156,#61157,#61158,
#61159,#61160),(#61161,#61162,#61163,#61164,#61165,#61166,#61167,#61168,
#61169),(#61170,#61171,#61172,#61173,#61174,#61175,#61176,#61177,#61178),
(#61179,#61180,#61181,#61182,#61183,#61184,#61185,#61186,#61187)),
 .UNSPECIFIED.,.F.,.F.,.F.,(4,1,1,1,4),(4,1,1,3,4),(-2.60905489152697E-5,
0.25,0.5,0.75,1.0000260905489),(0.,0.333333333333333,0.666666666666667,
1.,1.00600235715037),.UNSPECIFIED.);
#13127=B_SPLINE_SURFACE_WITH_KNOTS('',3,3,((#61188,#61189,#61190,#61191,
#61192,#61193),(#61194,#61195,#61196,#61197,#61198,#61199),(#61200,#61201,
#61202,#61203,#61204,#61205),(#61206,#61207,#61208,#61209,#61210,#61211),
(#61212,#61213,#61214,#61215,#61216,#61217),(#61218,#61219,#61220,#61221,
#61222,#61223)),.UNSPECIFIED.,.F.,.F.,.F.,(4,2,4),(4,2,4),(-0.000211449455590873,
0.5,1.),(-0.000211449455590873,0.503041262408916,1.00608252481783),
 .UNSPECIFIED.);
#13128=B_SPLINE_SURFACE_WITH_KNOTS('',3,3,((#61230,#61231,#61232,#61233,
#61234,#61235,#61236),(#61237,#61238,#61239,#61240,#61241,#61242,#61243),
(#61244,#61245,#61246,#61247,#61248,#61249,#61250),(#61251,#61252,#61253,
#61254,#61255,#61256,#61257),(#61258,#61259,#61260,#61261,#61262,#61263,
#61264),(#61265,#61266,#61267,#61268,#61269,#61270,#61271)),
 .UNSPECIFIED.,.F.,.F.,.F.,(4,1,1,4),(4,1,1,1,4),(0.,0.333333333333333,
0.666666666666667,1.),(0.,0.25,0.5,0.75,1.),.UNSPECIFIED.);
#13129=B_SPLINE_SURFACE_WITH_KNOTS('',3,3,((#61279,#61280,#61281,#61282,
#61283,#61284),(#61285,#61286,#61287,#61288,#61289,#61290),(#61291,#61292,
#61293,#61294,#61295,#61296),(#61297,#61298,#61299,#61300,#61301,#61302),
(#61303,#61304,#61305,#61306,#61307,#61308),(#61309,#61310,#61311,#61312,
#61313,#61314)),.UNSPECIFIED.,.F.,.F.,.F.,(4,2,4),(4,2,4),(0.,0.5,1.),(0.,
0.50309986199526,1.00619972399052),.UNSPECIFIED.);
#13130=B_SPLINE_SURFACE_WITH_KNOTS('',3,3,((#61340,#61341,#61342,#61343,
#61344,#61345,#61346),(#61347,#61348,#61349,#61350,#61351,#61352,#61353),
(#61354,#61355,#61356,#61357,#61358,#61359,#61360),(#61361,#61362,#61363,
#61364,#61365,#61366,#61367),(#61368,#61369,#61370,#61371,#61372,#61373,
#61374),(#61375,#61376,#61377,#61378,#61379,#61380,#61381)),
 .UNSPECIFIED.,.F.,.F.,.F.,(4,1,1,4),(4,1,1,1,4),(0.,0.333333333333333,
0.666666666666667,1.),(0.,0.25,0.5,0.75,1.),.UNSPECIFIED.);
#13131=B_SPLINE_SURFACE_WITH_KNOTS('',3,3,((#61389,#61390,#61391,#61392,
#61393,#61394,#61395,#61396,#61397),(#61398,#61399,#61400,#61401,#61402,
#61403,#61404,#61405,#61406),(#61407,#61408,#61409,#61410,#61411,#61412,
#61413,#61414,#61415),(#61416,#61417,#61418,#61419,#61420,#61421,#61422,
#61423,#61424),(#61425,#61426,#61427,#61428,#61429,#61430,#61431,#61432,
#61433),(#61434,#61435,#61436,#61437,#61438,#61439,#61440,#61441,#61442),
(#61443,#61444,#61445,#61446,#61447,#61448,#61449,#61450,#61451)),
 .UNSPECIFIED.,.F.,.F.,.F.,(4,1,1,1,4),(4,1,1,3,4),(0.,0.25,0.5,0.75,1.),
(0.,0.333333333333333,0.666666666666667,1.,1.00607039879136),
 .UNSPECIFIED.);
#13132=B_SPLINE_SURFACE_WITH_KNOTS('',3,3,((#61452,#61453,#61454,#61455,
#61456,#61457),(#61458,#61459,#61460,#61461,#61462,#61463),(#61464,#61465,
#61466,#61467,#61468,#61469),(#61470,#61471,#61472,#61473,#61474,#61475),
(#61476,#61477,#61478,#61479,#61480,#61481),(#61482,#61483,#61484,#61485,
#61486,#61487),(#61488,#61489,#61490,#61491,#61492,#61493),(#61494,#61495,
#61496,#61497,#61498,#61499)),.UNSPECIFIED.,.F.,.F.,.F.,(4,1,1,1,1,4),(4,
1,1,4),(0.,0.2,0.4,0.6,0.8,1.),(0.,0.333333333333333,0.666666666666667,
1.),.UNSPECIFIED.);
#13133=B_SPLINE_SURFACE_WITH_KNOTS('',3,3,((#61506,#61507,#61508,#61509,
#61510,#61511,#61512,#61513),(#61514,#61515,#61516,#61517,#61518,#61519,
#61520,#61521),(#61522,#61523,#61524,#61525,#61526,#61527,#61528,#61529),
(#61530,#61531,#61532,#61533,#61534,#61535,#61536,#61537),(#61538,#61539,
#61540,#61541,#61542,#61543,#61544,#61545),(#61546,#61547,#61548,#61549,
#61550,#61551,#61552,#61553)),.UNSPECIFIED.,.F.,.F.,.F.,(4,1,1,4),(4,1,
1,1,1,4),(0.,0.333333333333333,0.666666666666667,1.),(0.,0.2,0.4,0.6,0.8,
1.),.UNSPECIFIED.);
#13134=B_SPLINE_SURFACE_WITH_KNOTS('',3,3,((#61562,#61563,#61564,#61565,
#61566,#61567),(#61568,#61569,#61570,#61571,#61572,#61573),(#61574,#61575,
#61576,#61577,#61578,#61579),(#61580,#61581,#61582,#61583,#61584,#61585),
(#61586,#61587,#61588,#61589,#61590,#61591),(#61592,#61593,#61594,#61595,
#61596,#61597)),.UNSPECIFIED.,.F.,.F.,.F.,(4,2,4),(4,2,4),(-0.000386465556190133,
0.5,1.00006524379363),(-0.000386465556190133,0.503000712121064,1.00600142424213),
 .UNSPECIFIED.);
#13135=B_SPLINE_SURFACE_WITH_KNOTS('',3,3,((#61604,#61605,#61606,#61607,
#61608,#61609,#61610,#61611),(#61612,#61613,#61614,#61615,#61616,#61617,
#61618,#61619),(#61620,#61621,#61622,#61623,#61624,#61625,#61626,#61627),
(#61628,#61629,#61630,#61631,#61632,#61633,#61634,#61635),(#61636,#61637,
#61638,#61639,#61640,#61641,#61642,#61643),(#61644,#61645,#61646,#61647,
#61648,#61649,#61650,#61651)),.UNSPECIFIED.,.F.,.F.,.F.,(4,1,1,4),(4,1,
1,1,1,4),(0.,0.333333333333333,0.666666666666667,1.),(0.,0.2,0.4,0.6,0.8,
1.),.UNSPECIFIED.);
#13136=B_SPLINE_SURFACE_WITH_KNOTS('',3,3,((#61698,#61699,#61700,#61701,
#61702,#61703),(#61704,#61705,#61706,#61707,#61708,#61709),(#61710,#61711,
#61712,#61713,#61714,#61715),(#61716,#61717,#61718,#61719,#61720,#61721),
(#61722,#61723,#61724,#61725,#61726,#61727),(#61728,#61729,#61730,#61731,
#61732,#61733),(#61734,#61735,#61736,#61737,#61738,#61739),(#61740,#61741,
#61742,#61743,#61744,#61745)),.UNSPECIFIED.,.F.,.F.,.F.,(4,2,2,4),(4,2,
4),(-3.64801509018197E-5,0.5,0.75,1.),(-3.64801509018197E-5,0.503010289943698,
1.0060205798874),.UNSPECIFIED.);
#13137=B_SPLINE_SURFACE_WITH_KNOTS('',3,3,((#61746,#61747,#61748,#61749,
#61750,#61751),(#61752,#61753,#61754,#61755,#61756,#61757),(#61758,#61759,
#61760,#61761,#61762,#61763),(#61764,#61765,#61766,#61767,#61768,#61769),
(#61770,#61771,#61772,#61773,#61774,#61775),(#61776,#61777,#61778,#61779,
#61780,#61781),(#61782,#61783,#61784,#61785,#61786,#61787),(#61788,#61789,
#61790,#61791,#61792,#61793)),.UNSPECIFIED.,.F.,.F.,.F.,(4,2,2,4),(4,2,
4),(-2.22854162202631E-5,0.5,0.75,1.),(-2.22854162202631E-5,0.503014289989625,
1.00602857997925),.UNSPECIFIED.);
#13138=B_SPLINE_SURFACE_WITH_KNOTS('',3,3,((#61800,#61801,#61802,#61803,
#61804,#61805,#61806,#61807),(#61808,#61809,#61810,#61811,#61812,#61813,
#61814,#61815),(#61816,#61817,#61818,#61819,#61820,#61821,#61822,#61823),
(#61824,#61825,#61826,#61827,#61828,#61829,#61830,#61831),(#61832,#61833,
#61834,#61835,#61836,#61837,#61838,#61839),(#61840,#61841,#61842,#61843,
#61844,#61845,#61846,#61847)),.UNSPECIFIED.,.F.,.F.,.F.,(4,1,1,4),(4,1,
1,1,1,4),(0.,0.333333333333333,0.666666666666667,1.),(0.,0.2,0.4,0.6,0.8,
1.),.UNSPECIFIED.);
#13139=B_SPLINE_SURFACE_WITH_KNOTS('',3,3,((#61856,#61857,#61858,#61859,
#61860,#61861),(#61862,#61863,#61864,#61865,#61866,#61867),(#61868,#61869,
#61870,#61871,#61872,#61873),(#61874,#61875,#61876,#61877,#61878,#61879),
(#61880,#61881,#61882,#61883,#61884,#61885),(#61886,#61887,#61888,#61889,
#61890,#61891),(#61892,#61893,#61894,#61895,#61896,#61897),(#61898,#61899,
#61900,#61901,#61902,#61903)),.UNSPECIFIED.,.F.,.F.,.F.,(4,1,1,1,1,4),(4,
1,1,4),(0.,0.2,0.4,0.6,0.8,1.),(0.,0.333333333333333,0.666666666666667,
1.),.UNSPECIFIED.);
#13140=B_SPLINE_SURFACE_WITH_KNOTS('',3,3,((#61910,#61911,#61912,#61913,
#61914,#61915,#61916,#61917),(#61918,#61919,#61920,#61921,#61922,#61923,
#61924,#61925),(#61926,#61927,#61928,#61929,#61930,#61931,#61932,#61933),
(#61934,#61935,#61936,#61937,#61938,#61939,#61940,#61941),(#61942,#61943,
#61944,#61945,#61946,#61947,#61948,#61949),(#61950,#61951,#61952,#61953,
#61954,#61955,#61956,#61957)),.UNSPECIFIED.,.F.,.F.,.F.,(4,1,1,4),(4,1,
1,1,1,4),(0.,0.333333333333333,0.666666666666667,1.),(0.,0.2,0.4,0.6,0.8,
1.),.UNSPECIFIED.);
#13141=B_SPLINE_SURFACE_WITH_KNOTS('',3,3,((#61966,#61967,#61968,#61969,
#61970,#61971),(#61972,#61973,#61974,#61975,#61976,#61977),(#61978,#61979,
#61980,#61981,#61982,#61983),(#61984,#61985,#61986,#61987,#61988,#61989),
(#61990,#61991,#61992,#61993,#61994,#61995),(#61996,#61997,#61998,#61999,
#62000,#62001)),.UNSPECIFIED.,.F.,.F.,.F.,(4,2,4),(4,2,4),(-0.000405518551016262,
0.5,1.00006615733128),(-0.000405518551016262,0.503002049211308,1.00600409842262),
 .UNSPECIFIED.);
#13142=B_SPLINE_SURFACE_WITH_KNOTS('',3,3,((#62002,#62003,#62004,#62005,
#62006,#62007,#62008,#62009,#62010),(#62011,#62012,#62013,#62014,#62015,
#62016,#62017,#62018,#62019),(#62020,#62021,#62022,#62023,#62024,#62025,
#62026,#62027,#62028),(#62029,#62030,#62031,#62032,#62033,#62034,#62035,
#62036,#62037),(#62038,#62039,#62040,#62041,#62042,#62043,#62044,#62045,
#62046),(#62047,#62048,#62049,#62050,#62051,#62052,#62053,#62054,#62055)),
 .UNSPECIFIED.,.F.,.F.,.F.,(4,1,1,4),(4,1,1,1,1,1,4),(0.,0.333333333333333,
0.666666666666667,1.000012383848),(-1.2383847999442E-5,0.166666666666667,
0.333333333333333,0.5,0.666666666666667,0.833333333333333,1.000012383848),
 .UNSPECIFIED.);
#13143=B_SPLINE_SURFACE_WITH_KNOTS('',3,3,((#62065,#62066,#62067,#62068,
#62069,#62070),(#62071,#62072,#62073,#62074,#62075,#62076),(#62077,#62078,
#62079,#62080,#62081,#62082),(#62083,#62084,#62085,#62086,#62087,#62088),
(#62089,#62090,#62091,#62092,#62093,#62094),(#62095,#62096,#62097,#62098,
#62099,#62100),(#62101,#62102,#62103,#62104,#62105,#62106),(#62107,#62108,
#62109,#62110,#62111,#62112)),.UNSPECIFIED.,.F.,.F.,.F.,(4,2,2,4),(4,2,
4),(0.,0.5,0.75,1.),(0.,0.503001036526002,1.006002073052),.UNSPECIFIED.);
#13144=B_SPLINE_SURFACE_WITH_KNOTS('',3,3,((#62159,#62160,#62161,#62162,
#62163,#62164,#62165,#62166,#62167,#62168),(#62169,#62170,#62171,#62172,
#62173,#62174,#62175,#62176,#62177,#62178),(#62179,#62180,#62181,#62182,
#62183,#62184,#62185,#62186,#62187,#62188),(#62189,#62190,#62191,#62192,
#62193,#62194,#62195,#62196,#62197,#62198),(#62199,#62200,#62201,#62202,
#62203,#62204,#62205,#62206,#62207,#62208),(#62209,#62210,#62211,#62212,
#62213,#62214,#62215,#62216,#62217,#62218)),.UNSPECIFIED.,.F.,.F.,.F.,(4,
1,1,4),(4,1,1,1,1,1,1,4),(-2.41659889148902E-5,0.333333333333333,0.666666666666667,
1.00002416598891),(-2.41659889148902E-5,0.142857142857143,0.285714285714286,
0.428571428571429,0.571428571428571,0.714285714285714,0.857142857142857,
1.),.UNSPECIFIED.);
#13145=B_SPLINE_SURFACE_WITH_KNOTS('',3,3,((#62229,#62230,#62231,#62232,
#62233,#62234),(#62235,#62236,#62237,#62238,#62239,#62240),(#62241,#62242,
#62243,#62244,#62245,#62246),(#62247,#62248,#62249,#62250,#62251,#62252),
(#62253,#62254,#62255,#62256,#62257,#62258),(#62259,#62260,#62261,#62262,
#62263,#62264),(#62265,#62266,#62267,#62268,#62269,#62270),(#62271,#62272,
#62273,#62274,#62275,#62276)),.UNSPECIFIED.,.F.,.F.,.F.,(4,2,2,4),(4,2,
4),(-0.00014999379229956,0.5,0.75,1.00001132643127),(-0.00014999379229956,
0.503000195758643,1.00600039151729),.UNSPECIFIED.);
#13146=B_SPLINE_SURFACE_WITH_KNOTS('',3,3,((#62283,#62284,#62285,#62286,
#62287,#62288,#62289,#62290,#62291,#62292),(#62293,#62294,#62295,#62296,
#62297,#62298,#62299,#62300,#62301,#62302),(#62303,#62304,#62305,#62306,
#62307,#62308,#62309,#62310,#62311,#62312),(#62313,#62314,#62315,#62316,
#62317,#62318,#62319,#62320,#62321,#62322),(#62323,#62324,#62325,#62326,
#62327,#62328,#62329,#62330,#62331,#62332),(#62333,#62334,#62335,#62336,
#62337,#62338,#62339,#62340,#62341,#62342)),.UNSPECIFIED.,.F.,.F.,.F.,(4,
1,1,4),(4,1,1,1,1,1,1,4),(0.,0.333333333333333,0.666666666666667,1.),(0.,
0.142857142857143,0.285714285714286,0.428571428571429,0.571428571428571,
0.714285714285714,0.857142857142857,1.),.UNSPECIFIED.);
#13147=B_SPLINE_SURFACE_WITH_KNOTS('',3,3,((#62343,#62344,#62345,#62346,
#62347,#62348,#62349,#62350,#62351),(#62352,#62353,#62354,#62355,#62356,
#62357,#62358,#62359,#62360),(#62361,#62362,#62363,#62364,#62365,#62366,
#62367,#62368,#62369),(#62370,#62371,#62372,#62373,#62374,#62375,#62376,
#62377,#62378),(#62379,#62380,#62381,#62382,#62383,#62384,#62385,#62386,
#62387),(#62388,#62389,#62390,#62391,#62392,#62393,#62394,#62395,#62396)),
 .UNSPECIFIED.,.F.,.F.,.F.,(4,1,1,4),(4,1,1,1,1,1,4),(0.,0.333333333333333,
0.666666666666667,1.00001266530177),(-1.26653017687994E-5,0.166666666666667,
0.333333333333333,0.5,0.666666666666667,0.833333333333333,1.00001266530177),
 .UNSPECIFIED.);
#13148=B_SPLINE_SURFACE_WITH_KNOTS('',3,3,((#62406,#62407,#62408,#62409,
#62410,#62411),(#62412,#62413,#62414,#62415,#62416,#62417),(#62418,#62419,
#62420,#62421,#62422,#62423),(#62424,#62425,#62426,#62427,#62428,#62429),
(#62430,#62431,#62432,#62433,#62434,#62435),(#62436,#62437,#62438,#62439,
#62440,#62441),(#62442,#62443,#62444,#62445,#62446,#62447),(#62448,#62449,
#62450,#62451,#62452,#62453)),.UNSPECIFIED.,.F.,.F.,.F.,(4,2,2,4),(4,2,
4),(-6.16846083882793E-6,0.5,0.75,1.00000616846084),(-6.16846083882793E-6,
0.503009733850805,1.00601946770161),.UNSPECIFIED.);
#13149=B_SPLINE_SURFACE_WITH_KNOTS('',3,3,((#62497,#62498,#62499,#62500,
#62501,#62502,#62503,#62504,#62505,#62506),(#62507,#62508,#62509,#62510,
#62511,#62512,#62513,#62514,#62515,#62516),(#62517,#62518,#62519,#62520,
#62521,#62522,#62523,#62524,#62525,#62526),(#62527,#62528,#62529,#62530,
#62531,#62532,#62533,#62534,#62535,#62536),(#62537,#62538,#62539,#62540,
#62541,#62542,#62543,#62544,#62545,#62546),(#62547,#62548,#62549,#62550,
#62551,#62552,#62553,#62554,#62555,#62556)),.UNSPECIFIED.,.F.,.F.,.F.,(4,
1,1,4),(4,1,1,1,1,1,1,4),(-1.92691298617695E-5,0.333333333333333,0.666666666666667,
1.00001926912986),(-1.92691298617695E-5,0.142857142857143,0.285714285714286,
0.428571428571429,0.571428571428571,0.714285714285714,0.857142857142857,
1.),.UNSPECIFIED.);
#13150=B_SPLINE_SURFACE_WITH_KNOTS('',3,3,((#62567,#62568,#62569,#62570,
#62571,#62572),(#62573,#62574,#62575,#62576,#62577,#62578),(#62579,#62580,
#62581,#62582,#62583,#62584),(#62585,#62586,#62587,#62588,#62589,#62590),
(#62591,#62592,#62593,#62594,#62595,#62596),(#62597,#62598,#62599,#62600,
#62601,#62602),(#62603,#62604,#62605,#62606,#62607,#62608),(#62609,#62610,
#62611,#62612,#62613,#62614),(#62615,#62616,#62617,#62618,#62619,#62620),
(#62621,#62622,#62623,#62624,#62625,#62626)),.UNSPECIFIED.,.F.,.F.,.F.,
(4,2,2,2,4),(4,2,4),(-0.000146011331742561,0.25,0.5,0.75,1.00000825745476),
(-0.000146011331742561,0.503000461348569,1.00600092269714),
 .UNSPECIFIED.);
#13151=B_SPLINE_SURFACE_WITH_KNOTS('',3,3,((#62633,#62634,#62635,#62636,
#62637,#62638,#62639,#62640,#62641,#62642),(#62643,#62644,#62645,#62646,
#62647,#62648,#62649,#62650,#62651,#62652),(#62653,#62654,#62655,#62656,
#62657,#62658,#62659,#62660,#62661,#62662),(#62663,#62664,#62665,#62666,
#62667,#62668,#62669,#62670,#62671,#62672),(#62673,#62674,#62675,#62676,
#62677,#62678,#62679,#62680,#62681,#62682),(#62683,#62684,#62685,#62686,
#62687,#62688,#62689,#62690,#62691,#62692)),.UNSPECIFIED.,.F.,.F.,.F.,(4,
1,1,4),(4,1,1,1,1,1,1,4),(0.,0.333333333333333,0.666666666666667,1.),(0.,
0.142857142857143,0.285714285714286,0.428571428571429,0.571428571428571,
0.714285714285714,0.857142857142857,1.),.UNSPECIFIED.);
#13152=ADVANCED_FACE('',(#1229),#12845,.F.);
#13153=ADVANCED_FACE('',(#1230),#12846,.F.);
#13154=ADVANCED_FACE('',(#1231,#405),#419,.F.);
#13155=ADVANCED_FACE('',(#1232),#104,.T.);
#13156=ADVANCED_FACE('',(#1233),#420,.F.);
#13157=ADVANCED_FACE('',(#1234),#105,.F.);
#13158=ADVANCED_FACE('',(#1235),#106,.F.);
#13159=ADVANCED_FACE('',(#1236),#421,.F.);
#13160=ADVANCED_FACE('',(#1237),#107,.T.);
#13161=ADVANCED_FACE('',(#1238),#108,.F.);
#13162=ADVANCED_FACE('',(#1239),#422,.T.);
#13163=ADVANCED_FACE('',(#1240),#423,.T.);
#13164=ADVANCED_FACE('',(#1241),#109,.F.);
#13165=ADVANCED_FACE('',(#1242),#424,.F.);
#13166=ADVANCED_FACE('',(#1243),#425,.F.);
#13167=ADVANCED_FACE('',(#1244),#110,.T.);
#13168=ADVANCED_FACE('',(#1245),#426,.T.);
#13169=ADVANCED_FACE('',(#1246),#111,.T.);
#13170=ADVANCED_FACE('',(#1247),#427,.F.);
#13171=ADVANCED_FACE('',(#1248),#112,.F.);
#13172=ADVANCED_FACE('',(#1249),#428,.T.);
#13173=ADVANCED_FACE('',(#1250),#429,.T.);
#13174=ADVANCED_FACE('',(#1251),#430,.T.);
#13175=ADVANCED_FACE('',(#1252),#12847,.T.);
#13176=ADVANCED_FACE('',(#1253),#12848,.T.);
#13177=ADVANCED_FACE('',(#1254),#70,.F.);
#13178=ADVANCED_FACE('',(#1255),#113,.F.);
#13179=ADVANCED_FACE('',(#1256),#12849,.T.);
#13180=ADVANCED_FACE('',(#1257),#114,.F.);
#13181=ADVANCED_FACE('',(#1258),#12850,.T.);
#13182=ADVANCED_FACE('',(#1259),#431,.T.);
#13183=ADVANCED_FACE('',(#1260),#115,.T.);
#13184=ADVANCED_FACE('',(#1261),#432,.T.);
#13185=ADVANCED_FACE('',(#1262),#116,.F.);
#13186=ADVANCED_FACE('',(#1263,#406),#433,.F.);
#13187=ADVANCED_FACE('',(#1264),#12851,.T.);
#13188=ADVANCED_FACE('',(#1265),#12852,.T.);
#13189=ADVANCED_FACE('',(#1266),#117,.F.);
#13190=ADVANCED_FACE('',(#1267),#71,.F.);
#13191=ADVANCED_FACE('',(#1268),#12853,.T.);
#13192=ADVANCED_FACE('',(#1269),#118,.F.);
#13193=ADVANCED_FACE('',(#1270),#12854,.T.);
#13194=ADVANCED_FACE('',(#1271),#12855,.T.);
#13195=ADVANCED_FACE('',(#1272),#119,.T.);
#13196=ADVANCED_FACE('',(#1273),#120,.T.);
#13197=ADVANCED_FACE('',(#1274),#434,.F.);
#13198=ADVANCED_FACE('',(#1275),#121,.F.);
#13199=ADVANCED_FACE('',(#1276),#12856,.T.);
#13200=ADVANCED_FACE('',(#1277),#122,.T.);
#13201=ADVANCED_FACE('',(#1278),#123,.T.);
#13202=ADVANCED_FACE('',(#1279),#435,.T.);
#13203=ADVANCED_FACE('',(#1280),#436,.T.);
#13204=ADVANCED_FACE('',(#1281),#124,.T.);
#13205=ADVANCED_FACE('',(#1282),#12857,.T.);
#13206=ADVANCED_FACE('',(#1283),#12858,.T.);
#13207=ADVANCED_FACE('',(#1284),#437,.F.);
#13208=ADVANCED_FACE('',(#1285),#47,.T.);
#13209=ADVANCED_FACE('',(#1286),#125,.T.);
#13210=ADVANCED_FACE('',(#1287),#126,.F.);
#13211=ADVANCED_FACE('',(#1288),#127,.T.);
#13212=ADVANCED_FACE('',(#1289),#72,.T.);
#13213=ADVANCED_FACE('',(#1290),#73,.F.);
#13214=ADVANCED_FACE('',(#1291),#74,.T.);
#13215=ADVANCED_FACE('',(#1292),#48,.T.);
#13216=ADVANCED_FACE('',(#1293),#75,.T.);
#13217=ADVANCED_FACE('',(#1294),#76,.F.);
#13218=ADVANCED_FACE('',(#1295),#128,.T.);
#13219=ADVANCED_FACE('',(#1296),#129,.T.);
#13220=ADVANCED_FACE('',(#1297),#77,.T.);
#13221=ADVANCED_FACE('',(#1298),#78,.F.);
#13222=ADVANCED_FACE('',(#1299),#79,.T.);
#13223=ADVANCED_FACE('',(#1300),#49,.T.);
#13224=ADVANCED_FACE('',(#1301),#80,.T.);
#13225=ADVANCED_FACE('',(#1302),#81,.F.);
#13226=ADVANCED_FACE('',(#1303),#50,.T.);
#13227=ADVANCED_FACE('',(#1304),#438,.F.);
#13228=ADVANCED_FACE('',(#1305),#130,.F.);
#13229=ADVANCED_FACE('',(#1306),#51,.T.);
#13230=ADVANCED_FACE('',(#1307),#82,.F.);
#13231=ADVANCED_FACE('',(#1308),#52,.F.);
#13232=ADVANCED_FACE('',(#1309),#131,.F.);
#13233=ADVANCED_FACE('',(#1310),#439,.F.);
#13234=ADVANCED_FACE('',(#1311),#83,.F.);
#13235=ADVANCED_FACE('',(#1312),#53,.F.);
#13236=ADVANCED_FACE('',(#1313),#12859,.T.);
#13237=ADVANCED_FACE('',(#1314),#12860,.T.);
#13238=ADVANCED_FACE('',(#1315),#54,.T.);
#13239=ADVANCED_FACE('',(#1316),#12861,.F.);
#13240=ADVANCED_FACE('',(#1317),#12862,.T.);
#13241=ADVANCED_FACE('',(#1318),#12863,.F.);
#13242=ADVANCED_FACE('',(#1319),#12864,.T.);
#13243=ADVANCED_FACE('',(#1320),#12865,.T.);
#13244=ADVANCED_FACE('',(#1321),#12866,.F.);
#13245=ADVANCED_FACE('',(#1322),#12867,.F.);
#13246=ADVANCED_FACE('',(#1323),#12868,.T.);
#13247=ADVANCED_FACE('',(#1324),#12869,.F.);
#13248=ADVANCED_FACE('',(#1325),#12870,.T.);
#13249=ADVANCED_FACE('',(#1326),#440,.F.);
#13250=ADVANCED_FACE('',(#1327),#55,.F.);
#13251=ADVANCED_FACE('',(#1328),#12871,.T.);
#13252=ADVANCED_FACE('',(#1329),#39,.F.);
#13253=ADVANCED_FACE('',(#1330),#40,.F.);
#13254=ADVANCED_FACE('',(#1331),#132,.F.);
#13255=ADVANCED_FACE('',(#1332),#133,.T.);
#13256=ADVANCED_FACE('',(#1333),#134,.T.);
#13257=ADVANCED_FACE('',(#1334),#135,.T.);
#13258=ADVANCED_FACE('',(#1335),#136,.T.);
#13259=ADVANCED_FACE('',(#1336),#441,.F.);
#13260=ADVANCED_FACE('',(#1337),#137,.F.);
#13261=ADVANCED_FACE('',(#1338),#138,.T.);
#13262=ADVANCED_FACE('',(#1339),#41,.F.);
#13263=ADVANCED_FACE('',(#1340),#139,.T.);
#13264=ADVANCED_FACE('',(#1341),#42,.F.);
#13265=ADVANCED_FACE('',(#1342),#84,.F.);
#13266=ADVANCED_FACE('',(#1343),#56,.T.);
#13267=ADVANCED_FACE('',(#1344),#140,.F.);
#13268=ADVANCED_FACE('',(#1345),#442,.F.);
#13269=ADVANCED_FACE('',(#1346),#85,.F.);
#13270=ADVANCED_FACE('',(#1347,#407),#443,.F.);
#13271=ADVANCED_FACE('',(#1348),#57,.F.);
#13272=ADVANCED_FACE('',(#1349),#444,.F.);
#13273=ADVANCED_FACE('',(#1350),#58,.F.);
#13274=ADVANCED_FACE('',(#1351),#59,.T.);
#13275=ADVANCED_FACE('',(#1352),#86,.F.);
#13276=ADVANCED_FACE('',(#1353),#87,.T.);
#13277=ADVANCED_FACE('',(#1354),#60,.T.);
#13278=ADVANCED_FACE('',(#1355),#88,.T.);
#13279=ADVANCED_FACE('',(#1356),#89,.F.);
#13280=ADVANCED_FACE('',(#1357),#90,.T.);
#13281=ADVANCED_FACE('',(#1358),#141,.F.);
#13282=ADVANCED_FACE('',(#1359),#142,.T.);
#13283=ADVANCED_FACE('',(#1360),#445,.T.);
#13284=ADVANCED_FACE('',(#1361),#143,.T.);
#13285=ADVANCED_FACE('',(#1362),#144,.F.);
#13286=ADVANCED_FACE('',(#1363),#145,.T.);
#13287=ADVANCED_FACE('',(#1364),#91,.F.);
#13288=ADVANCED_FACE('',(#1365),#92,.T.);
#13289=ADVANCED_FACE('',(#1366),#61,.T.);
#13290=ADVANCED_FACE('',(#1367),#93,.T.);
#13291=ADVANCED_FACE('',(#1368),#94,.F.);
#13292=ADVANCED_FACE('',(#1369),#95,.T.);
#13293=ADVANCED_FACE('',(#1370),#62,.T.);
#13294=ADVANCED_FACE('',(#1371),#446,.T.);
#13295=ADVANCED_FACE('',(#1372),#63,.T.);
#13296=ADVANCED_FACE('',(#1373,#408,#409),#447,.T.);
#13297=ADVANCED_FACE('',(#1374),#146,.T.);
#13298=ADVANCED_FACE('',(#1375),#448,.T.);
#13299=ADVANCED_FACE('',(#1376),#449,.F.);
#13300=ADVANCED_FACE('',(#1377),#450,.F.);
#13301=ADVANCED_FACE('',(#1378),#147,.T.);
#13302=ADVANCED_FACE('',(#1379),#148,.T.);
#13303=ADVANCED_FACE('',(#1380),#149,.T.);
#13304=ADVANCED_FACE('',(#1381),#150,.T.);
#13305=ADVANCED_FACE('',(#1382),#12872,.F.);
#13306=ADVANCED_FACE('',(#1383),#12873,.F.);
#13307=ADVANCED_FACE('',(#1384),#451,.F.);
#13308=ADVANCED_FACE('',(#1385),#452,.F.);
#13309=ADVANCED_FACE('',(#1386),#151,.F.);
#13310=ADVANCED_FACE('',(#1387),#152,.T.);
#13311=ADVANCED_FACE('',(#1388),#153,.F.);
#13312=ADVANCED_FACE('',(#1389),#154,.T.);
#13313=ADVANCED_FACE('',(#1390),#155,.F.);
#13314=ADVANCED_FACE('',(#1391),#156,.F.);
#13315=ADVANCED_FACE('',(#1392),#157,.T.);
#13316=ADVANCED_FACE('',(#1393),#12874,.T.);
#13317=ADVANCED_FACE('',(#1394),#12875,.T.);
#13318=ADVANCED_FACE('',(#1395),#12876,.F.);
#13319=ADVANCED_FACE('',(#1396),#12877,.F.);
#13320=ADVANCED_FACE('',(#1397),#453,.F.);
#13321=ADVANCED_FACE('',(#1398),#158,.T.);
#13322=ADVANCED_FACE('',(#1399),#454,.F.);
#13323=ADVANCED_FACE('',(#1400),#159,.T.);
#13324=ADVANCED_FACE('',(#1401),#455,.F.);
#13325=ADVANCED_FACE('',(#1402),#456,.F.);
#13326=ADVANCED_FACE('',(#1403),#457,.F.);
#13327=ADVANCED_FACE('',(#1404),#458,.T.);
#13328=ADVANCED_FACE('',(#1405),#459,.T.);
#13329=ADVANCED_FACE('',(#1406),#460,.F.);
#13330=ADVANCED_FACE('',(#1407),#461,.F.);
#13331=ADVANCED_FACE('',(#1408),#462,.T.);
#13332=ADVANCED_FACE('',(#1409),#160,.F.);
#13333=ADVANCED_FACE('',(#1410),#463,.F.);
#13334=ADVANCED_FACE('',(#1411),#161,.T.);
#13335=ADVANCED_FACE('',(#1412),#464,.F.);
#13336=ADVANCED_FACE('',(#1413),#12878,.F.);
#13337=ADVANCED_FACE('',(#1414),#12879,.F.);
#13338=ADVANCED_FACE('',(#1415),#12880,.F.);
#13339=ADVANCED_FACE('',(#1416),#162,.F.);
#13340=ADVANCED_FACE('',(#1417),#163,.F.);
#13341=ADVANCED_FACE('',(#1418),#12881,.F.);
#13342=ADVANCED_FACE('',(#1419),#12882,.F.);
#13343=ADVANCED_FACE('',(#1420),#12883,.F.);
#13344=ADVANCED_FACE('',(#1421),#12884,.F.);
#13345=ADVANCED_FACE('',(#1422),#12885,.F.);
#13346=ADVANCED_FACE('',(#1423),#12886,.F.);
#13347=ADVANCED_FACE('',(#1424),#164,.F.);
#13348=ADVANCED_FACE('',(#1425),#165,.F.);
#13349=ADVANCED_FACE('',(#1426),#12887,.F.);
#13350=ADVANCED_FACE('',(#1427),#12888,.F.);
#13351=ADVANCED_FACE('',(#1428),#12889,.F.);
#13352=ADVANCED_FACE('',(#1429),#166,.T.);
#13353=ADVANCED_FACE('',(#1430),#465,.F.);
#13354=ADVANCED_FACE('',(#1431),#167,.F.);
#13355=ADVANCED_FACE('',(#1432),#466,.F.);
#13356=ADVANCED_FACE('',(#1433),#168,.T.);
#13357=ADVANCED_FACE('',(#1434),#467,.F.);
#13358=ADVANCED_FACE('',(#1435),#12890,.F.);
#13359=ADVANCED_FACE('',(#1436),#12891,.F.);
#13360=ADVANCED_FACE('',(#1437),#12892,.F.);
#13361=ADVANCED_FACE('',(#1438),#169,.F.);
#13362=ADVANCED_FACE('',(#1439),#170,.F.);
#13363=ADVANCED_FACE('',(#1440),#12893,.F.);
#13364=ADVANCED_FACE('',(#1441),#12894,.F.);
#13365=ADVANCED_FACE('',(#1442),#12895,.F.);
#13366=ADVANCED_FACE('',(#1443),#12896,.F.);
#13367=ADVANCED_FACE('',(#1444),#12897,.F.);
#13368=ADVANCED_FACE('',(#1445),#171,.F.);
#13369=ADVANCED_FACE('',(#1446),#12898,.F.);
#13370=ADVANCED_FACE('',(#1447),#172,.F.);
#13371=ADVANCED_FACE('',(#1448),#12899,.F.);
#13372=ADVANCED_FACE('',(#1449),#12900,.F.);
#13373=ADVANCED_FACE('',(#1450),#12901,.F.);
#13374=ADVANCED_FACE('',(#1451),#468,.T.);
#13375=ADVANCED_FACE('',(#1452),#469,.T.);
#13376=ADVANCED_FACE('',(#1453),#470,.T.);
#13377=ADVANCED_FACE('',(#1454),#173,.F.);
#13378=ADVANCED_FACE('',(#1455),#174,.F.);
#13379=ADVANCED_FACE('',(#1456),#471,.F.);
#13380=ADVANCED_FACE('',(#1457),#472,.T.);
#13381=ADVANCED_FACE('',(#1458),#473,.T.);
#13382=ADVANCED_FACE('',(#1459),#474,.F.);
#13383=ADVANCED_FACE('',(#1460),#475,.T.);
#13384=ADVANCED_FACE('',(#1461),#476,.T.);
#13385=ADVANCED_FACE('',(#1462),#175,.F.);
#13386=ADVANCED_FACE('',(#1463),#176,.F.);
#13387=ADVANCED_FACE('',(#1464),#477,.T.);
#13388=ADVANCED_FACE('',(#1465),#478,.T.);
#13389=ADVANCED_FACE('',(#1466),#479,.T.);
#13390=ADVANCED_FACE('',(#1467),#480,.T.);
#13391=ADVANCED_FACE('',(#1468),#481,.T.);
#13392=ADVANCED_FACE('',(#1469),#482,.T.);
#13393=ADVANCED_FACE('',(#1470),#483,.T.);
#13394=ADVANCED_FACE('',(#1471),#484,.T.);
#13395=ADVANCED_FACE('',(#1472),#177,.T.);
#13396=ADVANCED_FACE('',(#1473),#178,.T.);
#13397=ADVANCED_FACE('',(#1474),#179,.T.);
#13398=ADVANCED_FACE('',(#1475),#180,.F.);
#13399=ADVANCED_FACE('',(#1476),#181,.T.);
#13400=ADVANCED_FACE('',(#1477),#182,.T.);
#13401=ADVANCED_FACE('',(#1478),#183,.F.);
#13402=ADVANCED_FACE('',(#1479),#184,.T.);
#13403=ADVANCED_FACE('',(#1480),#185,.T.);
#13404=ADVANCED_FACE('',(#1481),#186,.F.);
#13405=ADVANCED_FACE('',(#1482),#187,.T.);
#13406=ADVANCED_FACE('',(#1483),#188,.F.);
#13407=ADVANCED_FACE('',(#1484),#189,.T.);
#13408=ADVANCED_FACE('',(#1485),#190,.T.);
#13409=ADVANCED_FACE('',(#1486),#191,.T.);
#13410=ADVANCED_FACE('',(#1487),#23,.T.);
#13411=ADVANCED_FACE('',(#1488),#12902,.T.);
#13412=ADVANCED_FACE('',(#1489),#192,.T.);
#13413=ADVANCED_FACE('',(#1490),#12903,.F.);
#13414=ADVANCED_FACE('',(#1491),#193,.T.);
#13415=ADVANCED_FACE('',(#1492),#12904,.T.);
#13416=ADVANCED_FACE('',(#1493),#24,.T.);
#13417=ADVANCED_FACE('',(#1494),#194,.T.);
#13418=ADVANCED_FACE('',(#1495),#12905,.T.);
#13419=ADVANCED_FACE('',(#1496),#25,.T.);
#13420=ADVANCED_FACE('',(#1497),#12906,.F.);
#13421=ADVANCED_FACE('',(#1498),#12907,.T.);
#13422=ADVANCED_FACE('',(#1499),#26,.T.);
#13423=ADVANCED_FACE('',(#1500),#485,.F.);
#13424=ADVANCED_FACE('',(#1501),#195,.T.);
#13425=ADVANCED_FACE('',(#1502),#96,.T.);
#13426=ADVANCED_FACE('',(#1503),#196,.T.);
#13427=ADVANCED_FACE('',(#1504),#97,.T.);
#13428=ADVANCED_FACE('',(#1505),#197,.T.);
#13429=ADVANCED_FACE('',(#1506),#198,.T.);
#13430=ADVANCED_FACE('',(#1507),#12908,.T.);
#13431=ADVANCED_FACE('',(#1508),#199,.T.);
#13432=ADVANCED_FACE('',(#1509),#200,.T.);
#13433=ADVANCED_FACE('',(#1510),#12909,.F.);
#13434=ADVANCED_FACE('',(#1511),#201,.T.);
#13435=ADVANCED_FACE('',(#1512),#202,.T.);
#13436=ADVANCED_FACE('',(#1513),#12910,.F.);
#13437=ADVANCED_FACE('',(#1514),#203,.T.);
#13438=ADVANCED_FACE('',(#1515),#204,.T.);
#13439=ADVANCED_FACE('',(#1516),#12911,.F.);
#13440=ADVANCED_FACE('',(#1517),#205,.T.);
#13441=ADVANCED_FACE('',(#1518),#206,.T.);
#13442=ADVANCED_FACE('',(#1519),#12912,.F.);
#13443=ADVANCED_FACE('',(#1520),#207,.T.);
#13444=ADVANCED_FACE('',(#1521),#12913,.T.);
#13445=ADVANCED_FACE('',(#1522),#486,.F.);
#13446=ADVANCED_FACE('',(#1523),#208,.T.);
#13447=ADVANCED_FACE('',(#1524),#209,.F.);
#13448=ADVANCED_FACE('',(#1525),#210,.F.);
#13449=ADVANCED_FACE('',(#1526),#12914,.F.);
#13450=ADVANCED_FACE('',(#1527),#211,.F.);
#13451=ADVANCED_FACE('',(#1528),#12915,.F.);
#13452=ADVANCED_FACE('',(#1529),#12916,.F.);
#13453=ADVANCED_FACE('',(#1530),#12917,.F.);
#13454=ADVANCED_FACE('',(#1531),#212,.T.);
#13455=ADVANCED_FACE('',(#1532),#487,.F.);
#13456=ADVANCED_FACE('',(#1533),#12918,.F.);
#13457=ADVANCED_FACE('',(#1534),#213,.F.);
#13458=ADVANCED_FACE('',(#1535),#12919,.F.);
#13459=ADVANCED_FACE('',(#1536),#214,.F.);
#13460=ADVANCED_FACE('',(#1537),#12920,.F.);
#13461=ADVANCED_FACE('',(#1538),#12921,.F.);
#13462=ADVANCED_FACE('',(#1539,#410),#488,.F.);
#13463=ADVANCED_FACE('',(#1540),#215,.F.);
#13464=ADVANCED_FACE('',(#1541),#12922,.T.);
#13465=ADVANCED_FACE('',(#1542),#216,.T.);
#13466=ADVANCED_FACE('',(#1543),#12923,.T.);
#13467=ADVANCED_FACE('',(#1544),#217,.T.);
#13468=ADVANCED_FACE('',(#1545),#12924,.T.);
#13469=ADVANCED_FACE('',(#1546),#12925,.T.);
#13470=ADVANCED_FACE('',(#1547),#218,.T.);
#13471=ADVANCED_FACE('',(#1548),#219,.T.);
#13472=ADVANCED_FACE('',(#1549),#489,.F.);
#13473=ADVANCED_FACE('',(#1550),#220,.F.);
#13474=ADVANCED_FACE('',(#1551),#490,.T.);
#13475=ADVANCED_FACE('',(#1552),#221,.T.);
#13476=ADVANCED_FACE('',(#1553),#222,.F.);
#13477=ADVANCED_FACE('',(#1554),#491,.F.);
#13478=ADVANCED_FACE('',(#1555),#492,.T.);
#13479=ADVANCED_FACE('',(#1556),#493,.T.);
#13480=ADVANCED_FACE('',(#1557),#223,.F.);
#13481=ADVANCED_FACE('',(#1558),#224,.F.);
#13482=ADVANCED_FACE('',(#1559),#494,.F.);
#13483=ADVANCED_FACE('',(#1560),#495,.T.);
#13484=ADVANCED_FACE('',(#1561),#496,.T.);
#13485=ADVANCED_FACE('',(#1562),#497,.F.);
#13486=ADVANCED_FACE('',(#1563),#498,.T.);
#13487=ADVANCED_FACE('',(#1564),#499,.T.);
#13488=ADVANCED_FACE('',(#1565),#225,.F.);
#13489=ADVANCED_FACE('',(#1566),#226,.F.);
#13490=ADVANCED_FACE('',(#1567),#500,.T.);
#13491=ADVANCED_FACE('',(#1568),#501,.T.);
#13492=ADVANCED_FACE('',(#1569),#502,.T.);
#13493=ADVANCED_FACE('',(#1570),#503,.T.);
#13494=ADVANCED_FACE('',(#1571),#504,.T.);
#13495=ADVANCED_FACE('',(#1572),#505,.T.);
#13496=ADVANCED_FACE('',(#1573),#506,.T.);
#13497=ADVANCED_FACE('',(#1574),#227,.T.);
#13498=ADVANCED_FACE('',(#1575),#228,.T.);
#13499=ADVANCED_FACE('',(#1576),#229,.T.);
#13500=ADVANCED_FACE('',(#1577),#230,.F.);
#13501=ADVANCED_FACE('',(#1578),#231,.T.);
#13502=ADVANCED_FACE('',(#1579),#232,.T.);
#13503=ADVANCED_FACE('',(#1580),#233,.T.);
#13504=ADVANCED_FACE('',(#1581),#234,.T.);
#13505=ADVANCED_FACE('',(#1582),#235,.F.);
#13506=ADVANCED_FACE('',(#1583),#236,.T.);
#13507=ADVANCED_FACE('',(#1584),#237,.F.);
#13508=ADVANCED_FACE('',(#1585),#238,.T.);
#13509=ADVANCED_FACE('',(#1586),#239,.T.);
#13510=ADVANCED_FACE('',(#1587),#240,.T.);
#13511=ADVANCED_FACE('',(#1588),#27,.T.);
#13512=ADVANCED_FACE('',(#1589),#12926,.T.);
#13513=ADVANCED_FACE('',(#1590),#241,.T.);
#13514=ADVANCED_FACE('',(#1591),#12927,.F.);
#13515=ADVANCED_FACE('',(#1592),#242,.T.);
#13516=ADVANCED_FACE('',(#1593),#12928,.T.);
#13517=ADVANCED_FACE('',(#1594),#28,.T.);
#13518=ADVANCED_FACE('',(#1595),#243,.T.);
#13519=ADVANCED_FACE('',(#1596),#12929,.T.);
#13520=ADVANCED_FACE('',(#1597),#29,.T.);
#13521=ADVANCED_FACE('',(#1598),#12930,.F.);
#13522=ADVANCED_FACE('',(#1599),#12931,.T.);
#13523=ADVANCED_FACE('',(#1600),#30,.T.);
#13524=ADVANCED_FACE('',(#1601),#507,.F.);
#13525=ADVANCED_FACE('',(#1602),#244,.T.);
#13526=ADVANCED_FACE('',(#1603),#98,.T.);
#13527=ADVANCED_FACE('',(#1604),#245,.T.);
#13528=ADVANCED_FACE('',(#1605),#99,.T.);
#13529=ADVANCED_FACE('',(#1606),#246,.T.);
#13530=ADVANCED_FACE('',(#1607),#247,.T.);
#13531=ADVANCED_FACE('',(#1608),#12932,.T.);
#13532=ADVANCED_FACE('',(#1609),#248,.T.);
#13533=ADVANCED_FACE('',(#1610),#249,.T.);
#13534=ADVANCED_FACE('',(#1611),#12933,.F.);
#13535=ADVANCED_FACE('',(#1612),#250,.T.);
#13536=ADVANCED_FACE('',(#1613),#251,.T.);
#13537=ADVANCED_FACE('',(#1614),#12934,.F.);
#13538=ADVANCED_FACE('',(#1615),#252,.T.);
#13539=ADVANCED_FACE('',(#1616),#253,.T.);
#13540=ADVANCED_FACE('',(#1617),#12935,.F.);
#13541=ADVANCED_FACE('',(#1618),#254,.T.);
#13542=ADVANCED_FACE('',(#1619),#255,.T.);
#13543=ADVANCED_FACE('',(#1620),#12936,.F.);
#13544=ADVANCED_FACE('',(#1621),#256,.T.);
#13545=ADVANCED_FACE('',(#1622),#12937,.T.);
#13546=ADVANCED_FACE('',(#1623),#508,.F.);
#13547=ADVANCED_FACE('',(#1624),#257,.T.);
#13548=ADVANCED_FACE('',(#1625),#258,.F.);
#13549=ADVANCED_FACE('',(#1626),#259,.F.);
#13550=ADVANCED_FACE('',(#1627),#12938,.F.);
#13551=ADVANCED_FACE('',(#1628),#260,.F.);
#13552=ADVANCED_FACE('',(#1629),#12939,.F.);
#13553=ADVANCED_FACE('',(#1630),#12940,.F.);
#13554=ADVANCED_FACE('',(#1631),#12941,.F.);
#13555=ADVANCED_FACE('',(#1632),#261,.T.);
#13556=ADVANCED_FACE('',(#1633),#509,.F.);
#13557=ADVANCED_FACE('',(#1634),#12942,.F.);
#13558=ADVANCED_FACE('',(#1635),#262,.F.);
#13559=ADVANCED_FACE('',(#1636),#12943,.F.);
#13560=ADVANCED_FACE('',(#1637),#263,.F.);
#13561=ADVANCED_FACE('',(#1638),#12944,.F.);
#13562=ADVANCED_FACE('',(#1639),#12945,.F.);
#13563=ADVANCED_FACE('',(#1640,#411),#510,.F.);
#13564=ADVANCED_FACE('',(#1641),#264,.F.);
#13565=ADVANCED_FACE('',(#1642),#12946,.T.);
#13566=ADVANCED_FACE('',(#1643),#265,.T.);
#13567=ADVANCED_FACE('',(#1644),#12947,.T.);
#13568=ADVANCED_FACE('',(#1645),#266,.T.);
#13569=ADVANCED_FACE('',(#1646),#12948,.T.);
#13570=ADVANCED_FACE('',(#1647),#12949,.T.);
#13571=ADVANCED_FACE('',(#1648),#267,.T.);
#13572=ADVANCED_FACE('',(#1649),#268,.T.);
#13573=ADVANCED_FACE('',(#1650),#511,.T.);
#13574=ADVANCED_FACE('',(#1651),#512,.T.);
#13575=ADVANCED_FACE('',(#1652),#269,.F.);
#13576=ADVANCED_FACE('',(#1653),#513,.F.);
#13577=ADVANCED_FACE('',(#1654),#514,.T.);
#13578=ADVANCED_FACE('',(#1655),#515,.F.);
#13579=ADVANCED_FACE('',(#1656),#516,.F.);
#13580=ADVANCED_FACE('',(#1657),#517,.T.);
#13581=ADVANCED_FACE('',(#1658),#518,.T.);
#13582=ADVANCED_FACE('',(#1659),#519,.F.);
#13583=ADVANCED_FACE('',(#1660),#270,.F.);
#13584=ADVANCED_FACE('',(#1661),#520,.T.);
#13585=ADVANCED_FACE('',(#1662),#271,.T.);
#13586=ADVANCED_FACE('',(#1663),#521,.T.);
#13587=ADVANCED_FACE('',(#1664),#272,.T.);
#13588=ADVANCED_FACE('',(#1665),#522,.T.);
#13589=ADVANCED_FACE('',(#1666),#523,.T.);
#13590=ADVANCED_FACE('',(#1667),#524,.T.);
#13591=ADVANCED_FACE('',(#1668),#12950,.T.);
#13592=ADVANCED_FACE('',(#1669),#12951,.T.);
#13593=ADVANCED_FACE('',(#1670),#12952,.T.);
#13594=ADVANCED_FACE('',(#1671),#273,.F.);
#13595=ADVANCED_FACE('',(#1672),#274,.F.);
#13596=ADVANCED_FACE('',(#1673),#12953,.T.);
#13597=ADVANCED_FACE('',(#1674),#12954,.T.);
#13598=ADVANCED_FACE('',(#1675),#12955,.T.);
#13599=ADVANCED_FACE('',(#1676),#12956,.T.);
#13600=ADVANCED_FACE('',(#1677),#12957,.T.);
#13601=ADVANCED_FACE('',(#1678),#12958,.T.);
#13602=ADVANCED_FACE('',(#1679),#275,.F.);
#13603=ADVANCED_FACE('',(#1680),#276,.F.);
#13604=ADVANCED_FACE('',(#1681),#12959,.T.);
#13605=ADVANCED_FACE('',(#1682),#12960,.T.);
#13606=ADVANCED_FACE('',(#1683),#12961,.T.);
#13607=ADVANCED_FACE('',(#1684),#277,.T.);
#13608=ADVANCED_FACE('',(#1685),#525,.T.);
#13609=ADVANCED_FACE('',(#1686),#278,.F.);
#13610=ADVANCED_FACE('',(#1687),#526,.T.);
#13611=ADVANCED_FACE('',(#1688),#279,.T.);
#13612=ADVANCED_FACE('',(#1689),#527,.T.);
#13613=ADVANCED_FACE('',(#1690),#12962,.T.);
#13614=ADVANCED_FACE('',(#1691),#12963,.T.);
#13615=ADVANCED_FACE('',(#1692),#12964,.T.);
#13616=ADVANCED_FACE('',(#1693),#280,.F.);
#13617=ADVANCED_FACE('',(#1694),#281,.F.);
#13618=ADVANCED_FACE('',(#1695),#12965,.T.);
#13619=ADVANCED_FACE('',(#1696),#12966,.T.);
#13620=ADVANCED_FACE('',(#1697),#12967,.T.);
#13621=ADVANCED_FACE('',(#1698),#12968,.T.);
#13622=ADVANCED_FACE('',(#1699),#12969,.T.);
#13623=ADVANCED_FACE('',(#1700),#282,.F.);
#13624=ADVANCED_FACE('',(#1701),#12970,.T.);
#13625=ADVANCED_FACE('',(#1702),#283,.F.);
#13626=ADVANCED_FACE('',(#1703),#12971,.T.);
#13627=ADVANCED_FACE('',(#1704),#12972,.T.);
#13628=ADVANCED_FACE('',(#1705),#12973,.T.);
#13629=ADVANCED_FACE('',(#1706),#528,.F.);
#13630=ADVANCED_FACE('',(#1707),#529,.F.);
#13631=ADVANCED_FACE('',(#1708),#530,.F.);
#13632=ADVANCED_FACE('',(#1709),#284,.F.);
#13633=ADVANCED_FACE('',(#1710),#285,.F.);
#13634=ADVANCED_FACE('',(#1711),#531,.T.);
#13635=ADVANCED_FACE('',(#1712),#532,.F.);
#13636=ADVANCED_FACE('',(#1713),#533,.F.);
#13637=ADVANCED_FACE('',(#1714),#534,.T.);
#13638=ADVANCED_FACE('',(#1715),#535,.F.);
#13639=ADVANCED_FACE('',(#1716),#536,.F.);
#13640=ADVANCED_FACE('',(#1717),#286,.F.);
#13641=ADVANCED_FACE('',(#1718),#287,.F.);
#13642=ADVANCED_FACE('',(#1719),#537,.F.);
#13643=ADVANCED_FACE('',(#1720),#538,.F.);
#13644=ADVANCED_FACE('',(#1721),#539,.F.);
#13645=ADVANCED_FACE('',(#1722),#540,.F.);
#13646=ADVANCED_FACE('',(#1723),#541,.F.);
#13647=ADVANCED_FACE('',(#1724),#542,.F.);
#13648=ADVANCED_FACE('',(#1725),#543,.F.);
#13649=ADVANCED_FACE('',(#1726),#544,.F.);
#13650=ADVANCED_FACE('',(#1727),#288,.T.);
#13651=ADVANCED_FACE('',(#1728),#289,.T.);
#13652=ADVANCED_FACE('',(#1729),#290,.T.);
#13653=ADVANCED_FACE('',(#1730),#291,.F.);
#13654=ADVANCED_FACE('',(#1731),#292,.T.);
#13655=ADVANCED_FACE('',(#1732),#293,.T.);
#13656=ADVANCED_FACE('',(#1733),#294,.F.);
#13657=ADVANCED_FACE('',(#1734),#295,.T.);
#13658=ADVANCED_FACE('',(#1735),#296,.T.);
#13659=ADVANCED_FACE('',(#1736),#297,.F.);
#13660=ADVANCED_FACE('',(#1737),#298,.T.);
#13661=ADVANCED_FACE('',(#1738),#299,.F.);
#13662=ADVANCED_FACE('',(#1739),#300,.T.);
#13663=ADVANCED_FACE('',(#1740),#301,.T.);
#13664=ADVANCED_FACE('',(#1741),#302,.T.);
#13665=ADVANCED_FACE('',(#1742),#31,.T.);
#13666=ADVANCED_FACE('',(#1743),#12974,.F.);
#13667=ADVANCED_FACE('',(#1744),#303,.T.);
#13668=ADVANCED_FACE('',(#1745),#12975,.T.);
#13669=ADVANCED_FACE('',(#1746),#304,.T.);
#13670=ADVANCED_FACE('',(#1747),#12976,.F.);
#13671=ADVANCED_FACE('',(#1748),#32,.T.);
#13672=ADVANCED_FACE('',(#1749),#305,.T.);
#13673=ADVANCED_FACE('',(#1750),#12977,.F.);
#13674=ADVANCED_FACE('',(#1751),#33,.T.);
#13675=ADVANCED_FACE('',(#1752),#12978,.T.);
#13676=ADVANCED_FACE('',(#1753),#12979,.F.);
#13677=ADVANCED_FACE('',(#1754),#34,.T.);
#13678=ADVANCED_FACE('',(#1755,#412),#545,.T.);
#13679=ADVANCED_FACE('',(#1756),#546,.T.);
#13680=ADVANCED_FACE('',(#1757),#306,.T.);
#13681=ADVANCED_FACE('',(#1758),#100,.T.);
#13682=ADVANCED_FACE('',(#1759),#307,.T.);
#13683=ADVANCED_FACE('',(#1760),#101,.T.);
#13684=ADVANCED_FACE('',(#1761),#308,.T.);
#13685=ADVANCED_FACE('',(#1762),#309,.T.);
#13686=ADVANCED_FACE('',(#1763),#12980,.F.);
#13687=ADVANCED_FACE('',(#1764),#310,.T.);
#13688=ADVANCED_FACE('',(#1765),#311,.T.);
#13689=ADVANCED_FACE('',(#1766),#12981,.T.);
#13690=ADVANCED_FACE('',(#1767),#312,.T.);
#13691=ADVANCED_FACE('',(#1768),#313,.T.);
#13692=ADVANCED_FACE('',(#1769),#12982,.T.);
#13693=ADVANCED_FACE('',(#1770),#314,.T.);
#13694=ADVANCED_FACE('',(#1771),#315,.T.);
#13695=ADVANCED_FACE('',(#1772),#12983,.T.);
#13696=ADVANCED_FACE('',(#1773),#316,.T.);
#13697=ADVANCED_FACE('',(#1774),#317,.T.);
#13698=ADVANCED_FACE('',(#1775),#12984,.T.);
#13699=ADVANCED_FACE('',(#1776),#318,.T.);
#13700=ADVANCED_FACE('',(#1777),#12985,.F.);
#13701=ADVANCED_FACE('',(#1778),#547,.T.);
#13702=ADVANCED_FACE('',(#1779),#319,.T.);
#13703=ADVANCED_FACE('',(#1780),#320,.F.);
#13704=ADVANCED_FACE('',(#1781),#321,.F.);
#13705=ADVANCED_FACE('',(#1782),#12986,.T.);
#13706=ADVANCED_FACE('',(#1783),#322,.F.);
#13707=ADVANCED_FACE('',(#1784),#12987,.T.);
#13708=ADVANCED_FACE('',(#1785),#12988,.T.);
#13709=ADVANCED_FACE('',(#1786),#12989,.T.);
#13710=ADVANCED_FACE('',(#1787),#323,.T.);
#13711=ADVANCED_FACE('',(#1788),#548,.T.);
#13712=ADVANCED_FACE('',(#1789),#12990,.T.);
#13713=ADVANCED_FACE('',(#1790),#324,.F.);
#13714=ADVANCED_FACE('',(#1791),#12991,.T.);
#13715=ADVANCED_FACE('',(#1792),#325,.F.);
#13716=ADVANCED_FACE('',(#1793),#12992,.T.);
#13717=ADVANCED_FACE('',(#1794),#12993,.T.);
#13718=ADVANCED_FACE('',(#1795,#413),#549,.T.);
#13719=ADVANCED_FACE('',(#1796),#326,.F.);
#13720=ADVANCED_FACE('',(#1797),#12994,.F.);
#13721=ADVANCED_FACE('',(#1798),#327,.T.);
#13722=ADVANCED_FACE('',(#1799),#12995,.F.);
#13723=ADVANCED_FACE('',(#1800),#328,.T.);
#13724=ADVANCED_FACE('',(#1801),#12996,.F.);
#13725=ADVANCED_FACE('',(#1802),#12997,.F.);
#13726=ADVANCED_FACE('',(#1803),#329,.T.);
#13727=ADVANCED_FACE('',(#1804),#330,.T.);
#13728=ADVANCED_FACE('',(#1805),#550,.T.);
#13729=ADVANCED_FACE('',(#1806),#331,.F.);
#13730=ADVANCED_FACE('',(#1807),#551,.T.);
#13731=ADVANCED_FACE('',(#1808),#332,.T.);
#13732=ADVANCED_FACE('',(#1809),#333,.F.);
#13733=ADVANCED_FACE('',(#1810),#552,.T.);
#13734=ADVANCED_FACE('',(#1811),#553,.F.);
#13735=ADVANCED_FACE('',(#1812),#554,.F.);
#13736=ADVANCED_FACE('',(#1813),#334,.F.);
#13737=ADVANCED_FACE('',(#1814),#335,.F.);
#13738=ADVANCED_FACE('',(#1815),#555,.T.);
#13739=ADVANCED_FACE('',(#1816),#556,.F.);
#13740=ADVANCED_FACE('',(#1817),#557,.F.);
#13741=ADVANCED_FACE('',(#1818),#558,.T.);
#13742=ADVANCED_FACE('',(#1819),#559,.F.);
#13743=ADVANCED_FACE('',(#1820),#560,.F.);
#13744=ADVANCED_FACE('',(#1821),#336,.F.);
#13745=ADVANCED_FACE('',(#1822),#337,.F.);
#13746=ADVANCED_FACE('',(#1823),#561,.F.);
#13747=ADVANCED_FACE('',(#1824),#562,.F.);
#13748=ADVANCED_FACE('',(#1825),#563,.F.);
#13749=ADVANCED_FACE('',(#1826),#564,.F.);
#13750=ADVANCED_FACE('',(#1827),#565,.F.);
#13751=ADVANCED_FACE('',(#1828),#566,.F.);
#13752=ADVANCED_FACE('',(#1829),#567,.F.);
#13753=ADVANCED_FACE('',(#1830),#338,.T.);
#13754=ADVANCED_FACE('',(#1831),#339,.T.);
#13755=ADVANCED_FACE('',(#1832),#340,.T.);
#13756=ADVANCED_FACE('',(#1833),#341,.F.);
#13757=ADVANCED_FACE('',(#1834),#342,.T.);
#13758=ADVANCED_FACE('',(#1835),#343,.T.);
#13759=ADVANCED_FACE('',(#1836),#344,.T.);
#13760=ADVANCED_FACE('',(#1837),#345,.T.);
#13761=ADVANCED_FACE('',(#1838),#346,.F.);
#13762=ADVANCED_FACE('',(#1839),#347,.T.);
#13763=ADVANCED_FACE('',(#1840),#348,.F.);
#13764=ADVANCED_FACE('',(#1841),#349,.T.);
#13765=ADVANCED_FACE('',(#1842),#350,.T.);
#13766=ADVANCED_FACE('',(#1843),#351,.T.);
#13767=ADVANCED_FACE('',(#1844),#35,.T.);
#13768=ADVANCED_FACE('',(#1845),#12998,.F.);
#13769=ADVANCED_FACE('',(#1846),#352,.T.);
#13770=ADVANCED_FACE('',(#1847),#12999,.T.);
#13771=ADVANCED_FACE('',(#1848),#353,.T.);
#13772=ADVANCED_FACE('',(#1849),#13000,.F.);
#13773=ADVANCED_FACE('',(#1850),#36,.T.);
#13774=ADVANCED_FACE('',(#1851),#354,.T.);
#13775=ADVANCED_FACE('',(#1852),#13001,.F.);
#13776=ADVANCED_FACE('',(#1853),#37,.T.);
#13777=ADVANCED_FACE('',(#1854),#13002,.T.);
#13778=ADVANCED_FACE('',(#1855),#13003,.F.);
#13779=ADVANCED_FACE('',(#1856),#38,.T.);
#13780=ADVANCED_FACE('',(#1857),#568,.T.);
#13781=ADVANCED_FACE('',(#1858),#355,.T.);
#13782=ADVANCED_FACE('',(#1859),#102,.T.);
#13783=ADVANCED_FACE('',(#1860),#356,.T.);
#13784=ADVANCED_FACE('',(#1861),#103,.T.);
#13785=ADVANCED_FACE('',(#1862),#357,.T.);
#13786=ADVANCED_FACE('',(#1863),#358,.T.);
#13787=ADVANCED_FACE('',(#1864),#13004,.F.);
#13788=ADVANCED_FACE('',(#1865),#359,.T.);
#13789=ADVANCED_FACE('',(#1866),#360,.T.);
#13790=ADVANCED_FACE('',(#1867),#13005,.T.);
#13791=ADVANCED_FACE('',(#1868),#361,.T.);
#13792=ADVANCED_FACE('',(#1869),#362,.T.);
#13793=ADVANCED_FACE('',(#1870),#13006,.T.);
#13794=ADVANCED_FACE('',(#1871),#363,.T.);
#13795=ADVANCED_FACE('',(#1872),#364,.T.);
#13796=ADVANCED_FACE('',(#1873),#13007,.T.);
#13797=ADVANCED_FACE('',(#1874),#365,.T.);
#13798=ADVANCED_FACE('',(#1875),#366,.T.);
#13799=ADVANCED_FACE('',(#1876),#13008,.T.);
#13800=ADVANCED_FACE('',(#1877),#367,.T.);
#13801=ADVANCED_FACE('',(#1878),#13009,.F.);
#13802=ADVANCED_FACE('',(#1879),#569,.T.);
#13803=ADVANCED_FACE('',(#1880),#368,.T.);
#13804=ADVANCED_FACE('',(#1881),#369,.F.);
#13805=ADVANCED_FACE('',(#1882),#370,.F.);
#13806=ADVANCED_FACE('',(#1883),#13010,.T.);
#13807=ADVANCED_FACE('',(#1884),#371,.F.);
#13808=ADVANCED_FACE('',(#1885),#13011,.T.);
#13809=ADVANCED_FACE('',(#1886),#13012,.T.);
#13810=ADVANCED_FACE('',(#1887),#13013,.T.);
#13811=ADVANCED_FACE('',(#1888),#372,.T.);
#13812=ADVANCED_FACE('',(#1889),#570,.T.);
#13813=ADVANCED_FACE('',(#1890),#13014,.T.);
#13814=ADVANCED_FACE('',(#1891),#373,.F.);
#13815=ADVANCED_FACE('',(#1892),#13015,.T.);
#13816=ADVANCED_FACE('',(#1893),#374,.F.);
#13817=ADVANCED_FACE('',(#1894),#13016,.T.);
#13818=ADVANCED_FACE('',(#1895),#13017,.T.);
#13819=ADVANCED_FACE('',(#1896,#414),#571,.T.);
#13820=ADVANCED_FACE('',(#1897),#375,.F.);
#13821=ADVANCED_FACE('',(#1898),#13018,.F.);
#13822=ADVANCED_FACE('',(#1899),#376,.T.);
#13823=ADVANCED_FACE('',(#1900),#13019,.F.);
#13824=ADVANCED_FACE('',(#1901),#377,.T.);
#13825=ADVANCED_FACE('',(#1902),#13020,.F.);
#13826=ADVANCED_FACE('',(#1903),#13021,.F.);
#13827=ADVANCED_FACE('',(#1904),#378,.T.);
#13828=ADVANCED_FACE('',(#1905),#379,.T.);
#13829=ADVANCED_FACE('',(#1906),#572,.F.);
#13830=ADVANCED_FACE('',(#1907),#573,.F.);
#13831=ADVANCED_FACE('',(#1908),#380,.F.);
#13832=ADVANCED_FACE('',(#1909),#574,.T.);
#13833=ADVANCED_FACE('',(#1910),#381,.T.);
#13834=ADVANCED_FACE('',(#1911),#575,.T.);
#13835=ADVANCED_FACE('',(#1912),#382,.T.);
#13836=ADVANCED_FACE('',(#1913),#383,.T.);
#13837=ADVANCED_FACE('',(#1914),#576,.T.);
#13838=ADVANCED_FACE('',(#1915),#577,.T.);
#13839=ADVANCED_FACE('',(#1916),#578,.T.);
#13840=ADVANCED_FACE('',(#1917),#384,.T.);
#13841=ADVANCED_FACE('',(#1918),#385,.T.);
#13842=ADVANCED_FACE('',(#1919),#386,.T.);
#13843=ADVANCED_FACE('',(#1920),#13022,.T.);
#13844=ADVANCED_FACE('',(#1921),#13023,.T.);
#13845=ADVANCED_FACE('',(#1922),#579,.T.);
#13846=ADVANCED_FACE('',(#1923),#387,.F.);
#13847=ADVANCED_FACE('',(#1924),#388,.T.);
#13848=ADVANCED_FACE('',(#1925),#389,.F.);
#13849=ADVANCED_FACE('',(#1926),#390,.F.);
#13850=ADVANCED_FACE('',(#1927),#391,.F.);
#13851=ADVANCED_FACE('',(#1928),#392,.T.);
#13852=ADVANCED_FACE('',(#1929),#13024,.F.);
#13853=ADVANCED_FACE('',(#1930),#13025,.F.);
#13854=ADVANCED_FACE('',(#1931),#13026,.T.);
#13855=ADVANCED_FACE('',(#1932),#13027,.T.);
#13856=ADVANCED_FACE('',(#1933),#64,.F.);
#13857=ADVANCED_FACE('',(#1934),#580,.F.);
#13858=ADVANCED_FACE('',(#1935),#65,.F.);
#13859=ADVANCED_FACE('',(#1936),#581,.F.);
#13860=ADVANCED_FACE('',(#1937),#393,.F.);
#13861=ADVANCED_FACE('',(#1938),#66,.F.);
#13862=ADVANCED_FACE('',(#1939),#67,.F.);
#13863=ADVANCED_FACE('',(#1940),#43,.T.);
#13864=ADVANCED_FACE('',(#1941),#394,.F.);
#13865=ADVANCED_FACE('',(#1942),#395,.F.);
#13866=ADVANCED_FACE('',(#1943),#44,.T.);
#13867=ADVANCED_FACE('',(#1944),#396,.F.);
#13868=ADVANCED_FACE('',(#1945),#45,.T.);
#13869=ADVANCED_FACE('',(#1946),#582,.F.);
#13870=ADVANCED_FACE('',(#1947),#46,.T.);
#13871=ADVANCED_FACE('',(#1948),#583,.F.);
#13872=ADVANCED_FACE('',(#1949,#415),#584,.T.);
#13873=ADVANCED_FACE('',(#1950,#416,#417),#585,.T.);
#13874=ADVANCED_FACE('',(#1951),#397,.F.);
#13875=ADVANCED_FACE('',(#1952),#13028,.T.);
#13876=ADVANCED_FACE('',(#1953),#13029,.T.);
#13877=ADVANCED_FACE('',(#1954),#398,.T.);
#13878=ADVANCED_FACE('',(#1955),#13030,.F.);
#13879=ADVANCED_FACE('',(#1956),#13031,.F.);
#13880=ADVANCED_FACE('',(#1957),#13032,.F.);
#13881=ADVANCED_FACE('',(#1958),#13033,.F.);
#13882=ADVANCED_FACE('',(#1959),#399,.T.);
#13883=ADVANCED_FACE('',(#1960),#586,.T.);
#13884=ADVANCED_FACE('',(#1961),#400,.T.);
#13885=ADVANCED_FACE('',(#1962),#13034,.T.);
#13886=ADVANCED_FACE('',(#1963),#13035,.T.);
#13887=ADVANCED_FACE('',(#1964),#401,.F.);
#13888=ADVANCED_FACE('',(#1965),#587,.T.);
#13889=ADVANCED_FACE('',(#1966),#13036,.F.);
#13890=ADVANCED_FACE('',(#1967),#13037,.F.);
#13891=ADVANCED_FACE('',(#1968),#402,.T.);
#13892=ADVANCED_FACE('',(#1969),#13038,.F.);
#13893=ADVANCED_FACE('',(#1970),#13039,.F.);
#13894=ADVANCED_FACE('',(#1971),#68,.F.);
#13895=ADVANCED_FACE('',(#1972),#13040,.T.);
#13896=ADVANCED_FACE('',(#1973),#13041,.F.);
#13897=ADVANCED_FACE('',(#1974),#69,.F.);
#13898=ADVANCED_FACE('',(#1975),#13042,.T.);
#13899=ADVANCED_FACE('',(#1976),#13043,.T.);
#13900=ADVANCED_FACE('',(#1977),#13044,.T.);
#13901=ADVANCED_FACE('',(#1978),#13045,.T.);
#13902=ADVANCED_FACE('',(#1979),#13046,.T.);
#13903=ADVANCED_FACE('',(#1980),#13047,.T.);
#13904=ADVANCED_FACE('',(#1981),#13048,.T.);
#13905=ADVANCED_FACE('',(#1982),#13049,.T.);
#13906=ADVANCED_FACE('',(#1983),#13050,.T.);
#13907=ADVANCED_FACE('',(#1984),#13051,.T.);
#13908=ADVANCED_FACE('',(#1985),#13052,.T.);
#13909=ADVANCED_FACE('',(#1986),#13053,.T.);
#13910=ADVANCED_FACE('',(#1987),#13054,.T.);
#13911=ADVANCED_FACE('',(#1988),#13055,.T.);
#13912=ADVANCED_FACE('',(#1989),#13056,.T.);
#13913=ADVANCED_FACE('',(#1990),#13057,.T.);
#13914=ADVANCED_FACE('',(#1991),#13058,.T.);
#13915=ADVANCED_FACE('',(#1992),#13059,.T.);
#13916=ADVANCED_FACE('',(#1993),#13060,.T.);
#13917=ADVANCED_FACE('',(#1994),#13061,.T.);
#13918=ADVANCED_FACE('',(#1995),#13062,.T.);
#13919=ADVANCED_FACE('',(#1996),#13063,.T.);
#13920=ADVANCED_FACE('',(#1997),#13064,.T.);
#13921=ADVANCED_FACE('',(#1998),#13065,.T.);
#13922=ADVANCED_FACE('',(#1999),#13066,.T.);
#13923=ADVANCED_FACE('',(#2000),#13067,.T.);
#13924=ADVANCED_FACE('',(#2001),#13068,.T.);
#13925=ADVANCED_FACE('',(#2002),#13069,.T.);
#13926=ADVANCED_FACE('',(#2003),#13070,.T.);
#13927=ADVANCED_FACE('',(#2004),#13071,.T.);
#13928=ADVANCED_FACE('',(#2005),#13072,.T.);
#13929=ADVANCED_FACE('',(#2006),#13073,.T.);
#13930=ADVANCED_FACE('',(#2007),#13074,.T.);
#13931=ADVANCED_FACE('',(#2008),#13075,.T.);
#13932=ADVANCED_FACE('',(#2009),#13076,.T.);
#13933=ADVANCED_FACE('',(#2010),#13077,.T.);
#13934=ADVANCED_FACE('',(#2011),#13078,.T.);
#13935=ADVANCED_FACE('',(#2012),#13079,.T.);
#13936=ADVANCED_FACE('',(#2013),#13080,.T.);
#13937=ADVANCED_FACE('',(#2014),#13081,.T.);
#13938=ADVANCED_FACE('',(#2015),#13082,.T.);
#13939=ADVANCED_FACE('',(#2016),#13083,.T.);
#13940=ADVANCED_FACE('',(#2017),#13084,.T.);
#13941=ADVANCED_FACE('',(#2018),#13085,.T.);
#13942=ADVANCED_FACE('',(#2019),#13086,.T.);
#13943=ADVANCED_FACE('',(#2020),#13087,.T.);
#13944=ADVANCED_FACE('',(#2021),#13088,.T.);
#13945=ADVANCED_FACE('',(#2022),#13089,.T.);
#13946=ADVANCED_FACE('',(#2023),#13090,.T.);
#13947=ADVANCED_FACE('',(#2024),#13091,.T.);
#13948=ADVANCED_FACE('',(#2025),#13092,.F.);
#13949=ADVANCED_FACE('',(#2026),#13093,.F.);
#13950=ADVANCED_FACE('',(#2027),#13094,.F.);
#13951=ADVANCED_FACE('',(#2028),#13095,.F.);
#13952=ADVANCED_FACE('',(#2029),#13096,.F.);
#13953=ADVANCED_FACE('',(#2030),#13097,.F.);
#13954=ADVANCED_FACE('',(#2031),#13098,.F.);
#13955=ADVANCED_FACE('',(#2032),#13099,.F.);
#13956=ADVANCED_FACE('',(#2033),#13100,.F.);
#13957=ADVANCED_FACE('',(#2034),#13101,.F.);
#13958=ADVANCED_FACE('',(#2035),#13102,.F.);
#13959=ADVANCED_FACE('',(#2036),#13103,.F.);
#13960=ADVANCED_FACE('',(#2037),#13104,.F.);
#13961=ADVANCED_FACE('',(#2038),#13105,.F.);
#13962=ADVANCED_FACE('',(#2039),#13106,.F.);
#13963=ADVANCED_FACE('',(#2040),#13107,.F.);
#13964=ADVANCED_FACE('',(#2041),#13108,.F.);
#13965=ADVANCED_FACE('',(#2042),#13109,.F.);
#13966=ADVANCED_FACE('',(#2043),#13110,.F.);
#13967=ADVANCED_FACE('',(#2044),#13111,.F.);
#13968=ADVANCED_FACE('',(#2045),#13112,.F.);
#13969=ADVANCED_FACE('',(#2046),#13113,.F.);
#13970=ADVANCED_FACE('',(#2047),#13114,.F.);
#13971=ADVANCED_FACE('',(#2048),#13115,.F.);
#13972=ADVANCED_FACE('',(#2049),#13116,.F.);
#13973=ADVANCED_FACE('',(#2050),#13117,.F.);
#13974=ADVANCED_FACE('',(#2051),#13118,.F.);
#13975=ADVANCED_FACE('',(#2052),#13119,.F.);
#13976=ADVANCED_FACE('',(#2053),#13120,.F.);
#13977=ADVANCED_FACE('',(#2054),#13121,.F.);
#13978=ADVANCED_FACE('',(#2055),#13122,.F.);
#13979=ADVANCED_FACE('',(#2056),#13123,.F.);
#13980=ADVANCED_FACE('',(#2057),#13124,.F.);
#13981=ADVANCED_FACE('',(#2058),#13125,.F.);
#13982=ADVANCED_FACE('',(#2059),#13126,.F.);
#13983=ADVANCED_FACE('',(#2060),#13127,.F.);
#13984=ADVANCED_FACE('',(#2061),#13128,.F.);
#13985=ADVANCED_FACE('',(#2062),#13129,.F.);
#13986=ADVANCED_FACE('',(#2063),#13130,.F.);
#13987=ADVANCED_FACE('',(#2064),#13131,.F.);
#13988=ADVANCED_FACE('',(#2065),#13132,.F.);
#13989=ADVANCED_FACE('',(#2066),#13133,.F.);
#13990=ADVANCED_FACE('',(#2067),#13134,.F.);
#13991=ADVANCED_FACE('',(#2068),#13135,.F.);
#13992=ADVANCED_FACE('',(#2069),#13136,.F.);
#13993=ADVANCED_FACE('',(#2070),#13137,.F.);
#13994=ADVANCED_FACE('',(#2071),#13138,.F.);
#13995=ADVANCED_FACE('',(#2072),#13139,.F.);
#13996=ADVANCED_FACE('',(#2073),#13140,.F.);
#13997=ADVANCED_FACE('',(#2074),#13141,.F.);
#13998=ADVANCED_FACE('',(#2075),#13142,.T.);
#13999=ADVANCED_FACE('',(#2076),#13143,.T.);
#14000=ADVANCED_FACE('',(#2077),#13144,.T.);
#14001=ADVANCED_FACE('',(#2078),#13145,.T.);
#14002=ADVANCED_FACE('',(#2079),#13146,.T.);
#14003=ADVANCED_FACE('',(#2080),#13147,.T.);
#14004=ADVANCED_FACE('',(#2081),#13148,.T.);
#14005=ADVANCED_FACE('',(#2082),#13149,.T.);
#14006=ADVANCED_FACE('',(#2083),#13150,.T.);
#14007=ADVANCED_FACE('',(#2084),#13151,.T.);
#14008=ADVANCED_FACE('',(#2085),#403,.F.);
#14009=ADVANCED_FACE('',(#2086),#404,.T.);
#14010=ADVANCED_FACE('',(#2087,#418),#588,.T.);
#14011=CLOSED_SHELL('',(#13152,#13153,#13154,#13155,#13156,#13157,#13158,
#13159,#13160,#13161,#13162,#13163,#13164,#13165,#13166,#13167,#13168,#13169,
#13170,#13171,#13172,#13173,#13174,#13175,#13176,#13177,#13178,#13179,#13180,
#13181,#13182,#13183,#13184,#13185,#13186,#13187,#13188,#13189,#13190,#13191,
#13192,#13193,#13194,#13195,#13196,#13197,#13198,#13199,#13200,#13201,#13202,
#13203,#13204,#13205,#13206,#13207,#13208,#13209,#13210,#13211,#13212,#13213,
#13214,#13215,#13216,#13217,#13218,#13219,#13220,#13221,#13222,#13223,#13224,
#13225,#13226,#13227,#13228,#13229,#13230,#13231,#13232,#13233,#13234,#13235,
#13236,#13237,#13238,#13239,#13240,#13241,#13242,#13243,#13244,#13245,#13246,
#13247,#13248,#13249,#13250,#13251,#13252,#13253,#13254,#13255,#13256,#13257,
#13258,#13259,#13260,#13261,#13262,#13263,#13264,#13265,#13266,#13267,#13268,
#13269,#13270,#13271,#13272,#13273,#13274,#13275,#13276,#13277,#13278,#13279,
#13280,#13281,#13282,#13283,#13284,#13285,#13286,#13287,#13288,#13289,#13290,
#13291,#13292,#13293,#13294,#13295,#13296,#13297,#13298,#13299,#13300,#13301,
#13302,#13303,#13304,#13305,#13306,#13307,#13308,#13309,#13310,#13311,#13312,
#13313,#13314,#13315,#13316,#13317,#13318,#13319,#13320,#13321,#13322,#13323,
#13324,#13325,#13326,#13327,#13328,#13329,#13330,#13331,#13332,#13333,#13334,
#13335,#13336,#13337,#13338,#13339,#13340,#13341,#13342,#13343,#13344,#13345,
#13346,#13347,#13348,#13349,#13350,#13351,#13352,#13353,#13354,#13355,#13356,
#13357,#13358,#13359,#13360,#13361,#13362,#13363,#13364,#13365,#13366,#13367,
#13368,#13369,#13370,#13371,#13372,#13373,#13374,#13375,#13376,#13377,#13378,
#13379,#13380,#13381,#13382,#13383,#13384,#13385,#13386,#13387,#13388,#13389,
#13390,#13391,#13392,#13393,#13394,#13395,#13396,#13397,#13398,#13399,#13400,
#13401,#13402,#13403,#13404,#13405,#13406,#13407,#13408,#13409,#13410,#13411,
#13412,#13413,#13414,#13415,#13416,#13417,#13418,#13419,#13420,#13421,#13422,
#13423,#13424,#13425,#13426,#13427,#13428,#13429,#13430,#13431,#13432,#13433,
#13434,#13435,#13436,#13437,#13438,#13439,#13440,#13441,#13442,#13443,#13444,
#13445,#13446,#13447,#13448,#13449,#13450,#13451,#13452,#13453,#13454,#13455,
#13456,#13457,#13458,#13459,#13460,#13461,#13462,#13463,#13464,#13465,#13466,
#13467,#13468,#13469,#13470,#13471,#13472,#13473,#13474,#13475,#13476,#13477,
#13478,#13479,#13480,#13481,#13482,#13483,#13484,#13485,#13486,#13487,#13488,
#13489,#13490,#13491,#13492,#13493,#13494,#13495,#13496,#13497,#13498,#13499,
#13500,#13501,#13502,#13503,#13504,#13505,#13506,#13507,#13508,#13509,#13510,
#13511,#13512,#13513,#13514,#13515,#13516,#13517,#13518,#13519,#13520,#13521,
#13522,#13523,#13524,#13525,#13526,#13527,#13528,#13529,#13530,#13531,#13532,
#13533,#13534,#13535,#13536,#13537,#13538,#13539,#13540,#13541,#13542,#13543,
#13544,#13545,#13546,#13547,#13548,#13549,#13550,#13551,#13552,#13553,#13554,
#13555,#13556,#13557,#13558,#13559,#13560,#13561,#13562,#13563,#13564,#13565,
#13566,#13567,#13568,#13569,#13570,#13571,#13572,#13573,#13574,#13575,#13576,
#13577,#13578,#13579,#13580,#13581,#13582,#13583,#13584,#13585,#13586,#13587,
#13588,#13589,#13590,#13591,#13592,#13593,#13594,#13595,#13596,#13597,#13598,
#13599,#13600,#13601,#13602,#13603,#13604,#13605,#13606,#13607,#13608,#13609,
#13610,#13611,#13612,#13613,#13614,#13615,#13616,#13617,#13618,#13619,#13620,
#13621,#13622,#13623,#13624,#13625,#13626,#13627,#13628,#13629,#13630,#13631,
#13632,#13633,#13634,#13635,#13636,#13637,#13638,#13639,#13640,#13641,#13642,
#13643,#13644,#13645,#13646,#13647,#13648,#13649,#13650,#13651,#13652,#13653,
#13654,#13655,#13656,#13657,#13658,#13659,#13660,#13661,#13662,#13663,#13664,
#13665,#13666,#13667,#13668,#13669,#13670,#13671,#13672,#13673,#13674,#13675,
#13676,#13677,#13678,#13679,#13680,#13681,#13682,#13683,#13684,#13685,#13686,
#13687,#13688,#13689,#13690,#13691,#13692,#13693,#13694,#13695,#13696,#13697,
#13698,#13699,#13700,#13701,#13702,#13703,#13704,#13705,#13706,#13707,#13708,
#13709,#13710,#13711,#13712,#13713,#13714,#13715,#13716,#13717,#13718,#13719,
#13720,#13721,#13722,#13723,#13724,#13725,#13726,#13727,#13728,#13729,#13730,
#13731,#13732,#13733,#13734,#13735,#13736,#13737,#13738,#13739,#13740,#13741,
#13742,#13743,#13744,#13745,#13746,#13747,#13748,#13749,#13750,#13751,#13752,
#13753,#13754,#13755,#13756,#13757,#13758,#13759,#13760,#13761,#13762,#13763,
#13764,#13765,#13766,#13767,#13768,#13769,#13770,#13771,#13772,#13773,#13774,
#13775,#13776,#13777,#13778,#13779,#13780,#13781,#13782,#13783,#13784,#13785,
#13786,#13787,#13788,#13789,#13790,#13791,#13792,#13793,#13794,#13795,#13796,
#13797,#13798,#13799,#13800,#13801,#13802,#13803,#13804,#13805,#13806,#13807,
#13808,#13809,#13810,#13811,#13812,#13813,#13814,#13815,#13816,#13817,#13818,
#13819,#13820,#13821,#13822,#13823,#13824,#13825,#13826,#13827,#13828,#13829,
#13830,#13831,#13832,#13833,#13834,#13835,#13836,#13837,#13838,#13839,#13840,
#13841,#13842,#13843,#13844,#13845,#13846,#13847,#13848,#13849,#13850,#13851,
#13852,#13853,#13854,#13855,#13856,#13857,#13858,#13859,#13860,#13861,#13862,
#13863,#13864,#13865,#13866,#13867,#13868,#13869,#13870,#13871,#13872,#13873,
#13874,#13875,#13876,#13877,#13878,#13879,#13880,#13881,#13882,#13883,#13884,
#13885,#13886,#13887,#13888,#13889,#13890,#13891,#13892,#13893,#13894,#13895,
#13896,#13897,#13898,#13899,#13900,#13901,#13902,#13903,#13904,#13905,#13906,
#13907,#13908,#13909,#13910,#13911,#13912,#13913,#13914,#13915,#13916,#13917,
#13918,#13919,#13920,#13921,#13922,#13923,#13924,#13925,#13926,#13927,#13928,
#13929,#13930,#13931,#13932,#13933,#13934,#13935,#13936,#13937,#13938,#13939,
#13940,#13941,#13942,#13943,#13944,#13945,#13946,#13947,#13948,#13949,#13950,
#13951,#13952,#13953,#13954,#13955,#13956,#13957,#13958,#13959,#13960,#13961,
#13962,#13963,#13964,#13965,#13966,#13967,#13968,#13969,#13970,#13971,#13972,
#13973,#13974,#13975,#13976,#13977,#13978,#13979,#13980,#13981,#13982,#13983,
#13984,#13985,#13986,#13987,#13988,#13989,#13990,#13991,#13992,#13993,#13994,
#13995,#13996,#13997,#13998,#13999,#14000,#14001,#14002,#14003,#14004,#14005,
#14006,#14007,#14008,#14009,#14010));
#14012=DERIVED_UNIT_ELEMENT(#14014,1.);
#14013=DERIVED_UNIT_ELEMENT(#62713,3.);
#14014=(
MASS_UNIT()
NAMED_UNIT(*)
SI_UNIT(.KILO.,.GRAM.)
);
#14015=DERIVED_UNIT((#14012,#14013));
#14016=MEASURE_REPRESENTATION_ITEM('density measure',
POSITIVE_RATIO_MEASURE(7850.),#14015);
#14017=PROPERTY_DEFINITION_REPRESENTATION(#14022,#14019);
#14018=PROPERTY_DEFINITION_REPRESENTATION(#14023,#14020);
#14019=REPRESENTATION('material name',(#14021),#62710);
#14020=REPRESENTATION('density',(#14016),#62710);
#14021=DESCRIPTIVE_REPRESENTATION_ITEM('Steel','Steel');
#14022=PROPERTY_DEFINITION('material property','material name',#62730);
#14023=PROPERTY_DEFINITION('material property','density of part',#62730);
#14024=AXIS2_PLACEMENT_3D('placement',#18372,#15213,#15214);
#14025=AXIS2_PLACEMENT_3D('placement',#18373,#15215,#15216);
#14026=AXIS2_PLACEMENT_3D('placement',#18374,#15217,#15218);
#14027=AXIS2_PLACEMENT_3D('',#18674,#15220,#15221);
#14028=AXIS2_PLACEMENT_3D('',#18957,#15222,#15223);
#14029=AXIS2_PLACEMENT_3D('',#18958,#15224,#15225);
#14030=AXIS2_PLACEMENT_3D('',#18959,#15226,#15227);
#14031=AXIS2_PLACEMENT_3D('',#18961,#15228,#15229);
#14032=AXIS2_PLACEMENT_3D('',#18963,#15230,#15231);
#14033=AXIS2_PLACEMENT_3D('',#18964,#15232,#15233);
#14034=AXIS2_PLACEMENT_3D('',#18969,#15235,#15236);
#14035=AXIS2_PLACEMENT_3D('',#18972,#15238,#15239);
#14036=AXIS2_PLACEMENT_3D('',#18973,#15240,#15241);
#14037=AXIS2_PLACEMENT_3D('',#18979,#15245,#15246);
#14038=AXIS2_PLACEMENT_3D('',#18983,#15248,#15249);
#14039=AXIS2_PLACEMENT_3D('',#18984,#15250,#15251);
#14040=AXIS2_PLACEMENT_3D('',#18985,#15252,#15253);
#14041=AXIS2_PLACEMENT_3D('',#18990,#15255,#15256);
#14042=AXIS2_PLACEMENT_3D('',#18994,#15258,#15259);
#14043=AXIS2_PLACEMENT_3D('',#18998,#15261,#15262);
#14044=AXIS2_PLACEMENT_3D('',#19002,#15264,#15265);
#14045=AXIS2_PLACEMENT_3D('',#19006,#15267,#15268);
#14046=AXIS2_PLACEMENT_3D('',#19009,#15270,#15271);
#14047=AXIS2_PLACEMENT_3D('',#19010,#15272,#15273);
#14048=AXIS2_PLACEMENT_3D('',#19026,#15283,#15284);
#14049=AXIS2_PLACEMENT_3D('',#19030,#15286,#15287);
#14050=AXIS2_PLACEMENT_3D('',#19031,#15288,#15289);
#14051=AXIS2_PLACEMENT_3D('',#19032,#15290,#15291);
#14052=AXIS2_PLACEMENT_3D('',#19037,#15293,#15294);
#14053=AXIS2_PLACEMENT_3D('',#19040,#15296,#15297);
#14054=AXIS2_PLACEMENT_3D('',#19041,#15298,#15299);
#14055=AXIS2_PLACEMENT_3D('',#19094,#15306,#15307);
#14056=AXIS2_PLACEMENT_3D('',#19098,#15309,#15310);
#14057=AXIS2_PLACEMENT_3D('',#19102,#15313,#15314);
#14058=AXIS2_PLACEMENT_3D('',#19142,#15324,#15325);
#14059=AXIS2_PLACEMENT_3D('',#19147,#15327,#15328);
#14060=AXIS2_PLACEMENT_3D('',#19155,#15330,#15331);
#14061=AXIS2_PLACEMENT_3D('',#19164,#15335,#15336);
#14062=AXIS2_PLACEMENT_3D('',#19166,#15338,#15339);
#14063=AXIS2_PLACEMENT_3D('',#19202,#15347,#15348);
#14064=AXIS2_PLACEMENT_3D('',#19206,#15350,#15351);
#14065=AXIS2_PLACEMENT_3D('',#19244,#15352,#15353);
#14066=AXIS2_PLACEMENT_3D('',#19246,#15354,#15355);
#14067=AXIS2_PLACEMENT_3D('',#19258,#15359,#15360);
#14068=AXIS2_PLACEMENT_3D('',#19260,#15362,#15363);
#14069=AXIS2_PLACEMENT_3D('',#19262,#15364,#15365);
#14070=AXIS2_PLACEMENT_3D('',#19264,#15366,#15367);
#14071=AXIS2_PLACEMENT_3D('',#19266,#15369,#15370);
#14072=AXIS2_PLACEMENT_3D('',#19291,#15383,#15384);
#14073=AXIS2_PLACEMENT_3D('',#19295,#15386,#15387);
#14074=AXIS2_PLACEMENT_3D('',#19297,#15388,#15389);
#14075=AXIS2_PLACEMENT_3D('',#19300,#15391,#15392);
#14076=AXIS2_PLACEMENT_3D('',#19302,#15393,#15394);
#14077=AXIS2_PLACEMENT_3D('',#19305,#15396,#15397);
#14078=AXIS2_PLACEMENT_3D('',#19306,#15398,#15399);
#14079=AXIS2_PLACEMENT_3D('',#19307,#15400,#15401);
#14080=AXIS2_PLACEMENT_3D('',#19314,#15404,#15405);
#14081=AXIS2_PLACEMENT_3D('',#19318,#15407,#15408);
#14082=AXIS2_PLACEMENT_3D('',#19366,#15414,#15415);
#14083=AXIS2_PLACEMENT_3D('',#19405,#15424,#15425);
#14084=AXIS2_PLACEMENT_3D('',#19415,#15430,#15431);
#14085=AXIS2_PLACEMENT_3D('',#20112,#15432,#15433);
#14086=AXIS2_PLACEMENT_3D('',#20121,#15434,#15435);
#14087=AXIS2_PLACEMENT_3D('',#20123,#15436,#15437);
#14088=AXIS2_PLACEMENT_3D('',#20124,#15438,#15439);
#14089=AXIS2_PLACEMENT_3D('',#20125,#15440,#15441);
#14090=AXIS2_PLACEMENT_3D('',#20152,#15444,#15445);
#14091=AXIS2_PLACEMENT_3D('',#20153,#15446,#15447);
#14092=AXIS2_PLACEMENT_3D('',#20201,#15450,#15451);
#14093=AXIS2_PLACEMENT_3D('',#20206,#15452,#15453);
#14094=AXIS2_PLACEMENT_3D('',#20223,#15462,#15463);
#14095=AXIS2_PLACEMENT_3D('',#20361,#15465,#15466);
#14096=AXIS2_PLACEMENT_3D('',#20362,#15467,#15468);
#14097=AXIS2_PLACEMENT_3D('',#20366,#15470,#15471);
#14098=AXIS2_PLACEMENT_3D('',#20370,#15473,#15474);
#14099=AXIS2_PLACEMENT_3D('',#20374,#15477,#15478);
#14100=AXIS2_PLACEMENT_3D('',#20377,#15480,#15481);
#14101=AXIS2_PLACEMENT_3D('',#20378,#15482,#15483);
#14102=AXIS2_PLACEMENT_3D('',#20383,#15486,#15487);
#14103=AXIS2_PLACEMENT_3D('',#21102,#15488,#15489);
#14104=AXIS2_PLACEMENT_3D('',#21106,#15491,#15492);
#14105=AXIS2_PLACEMENT_3D('',#21108,#15494,#15495);
#14106=AXIS2_PLACEMENT_3D('',#21116,#15496,#15497);
#14107=AXIS2_PLACEMENT_3D('',#21117,#15498,#15499);
#14108=AXIS2_PLACEMENT_3D('',#21160,#15500,#15501);
#14109=AXIS2_PLACEMENT_3D('',#21177,#15502,#15503);
#14110=AXIS2_PLACEMENT_3D('',#21199,#15505,#15506);
#14111=AXIS2_PLACEMENT_3D('',#21337,#15507,#15508);
#14112=AXIS2_PLACEMENT_3D('',#21372,#15509,#15510);
#14113=AXIS2_PLACEMENT_3D('',#21374,#15512,#15513);
#14114=AXIS2_PLACEMENT_3D('',#21375,#15514,#15515);
#14115=AXIS2_PLACEMENT_3D('',#21379,#15517,#15518);
#14116=AXIS2_PLACEMENT_3D('',#21381,#15520,#15521);
#14117=AXIS2_PLACEMENT_3D('',#21385,#15524,#15525);
#14118=AXIS2_PLACEMENT_3D('',#21386,#15526,#15527);
#14119=AXIS2_PLACEMENT_3D('',#21520,#15528,#15529);
#14120=AXIS2_PLACEMENT_3D('',#21561,#15530,#15531);
#14121=AXIS2_PLACEMENT_3D('',#21563,#15532,#15533);
#14122=AXIS2_PLACEMENT_3D('',#21575,#15535,#15536);
#14123=AXIS2_PLACEMENT_3D('',#21577,#15538,#15539);
#14124=AXIS2_PLACEMENT_3D('',#21579,#15540,#15541);
#14125=AXIS2_PLACEMENT_3D('',#21581,#15542,#15543);
#14126=AXIS2_PLACEMENT_3D('',#21583,#15545,#15546);
#14127=AXIS2_PLACEMENT_3D('',#21757,#15548,#15549);
#14128=AXIS2_PLACEMENT_3D('',#21925,#15551,#15552);
#14129=AXIS2_PLACEMENT_3D('',#21928,#15554,#15555);
#14130=AXIS2_PLACEMENT_3D('',#22010,#15556,#15557);
#14131=AXIS2_PLACEMENT_3D('',#22119,#15558,#15559);
#14132=AXIS2_PLACEMENT_3D('',#22391,#15560,#15561);
#14133=AXIS2_PLACEMENT_3D('',#22394,#15562,#15563);
#14134=AXIS2_PLACEMENT_3D('',#22398,#15565,#15566);
#14135=AXIS2_PLACEMENT_3D('',#22412,#15567,#15568);
#14136=AXIS2_PLACEMENT_3D('',#22417,#15571,#15572);
#14137=AXIS2_PLACEMENT_3D('',#22429,#15573,#15574);
#14138=AXIS2_PLACEMENT_3D('',#22430,#15575,#15576);
#14139=AXIS2_PLACEMENT_3D('',#22431,#15577,#15578);
#14140=AXIS2_PLACEMENT_3D('',#22432,#15579,#15580);
#14141=AXIS2_PLACEMENT_3D('',#22474,#15581,#15582);
#14142=AXIS2_PLACEMENT_3D('',#22566,#15583,#15584);
#14143=AXIS2_PLACEMENT_3D('',#22567,#15585,#15586);
#14144=AXIS2_PLACEMENT_3D('',#22573,#15587,#15588);
#14145=AXIS2_PLACEMENT_3D('',#22574,#15589,#15590);
#14146=AXIS2_PLACEMENT_3D('',#22627,#15591,#15592);
#14147=AXIS2_PLACEMENT_3D('',#22630,#15593,#15594);
#14148=AXIS2_PLACEMENT_3D('',#22632,#15595,#15596);
#14149=AXIS2_PLACEMENT_3D('',#22634,#15597,#15598);
#14150=AXIS2_PLACEMENT_3D('',#22635,#15599,#15600);
#14151=AXIS2_PLACEMENT_3D('',#22636,#15601,#15602);
#14152=AXIS2_PLACEMENT_3D('',#22637,#15603,#15604);
#14153=AXIS2_PLACEMENT_3D('',#22638,#15605,#15606);
#14154=AXIS2_PLACEMENT_3D('',#22639,#15607,#15608);
#14155=AXIS2_PLACEMENT_3D('',#22640,#15609,#15610);
#14156=AXIS2_PLACEMENT_3D('',#22641,#15611,#15612);
#14157=AXIS2_PLACEMENT_3D('',#22642,#15613,#15614);
#14158=AXIS2_PLACEMENT_3D('',#22645,#15615,#15616);
#14159=AXIS2_PLACEMENT_3D('',#22647,#15617,#15618);
#14160=AXIS2_PLACEMENT_3D('',#22648,#15619,#15620);
#14161=AXIS2_PLACEMENT_3D('',#22649,#15621,#15622);
#14162=AXIS2_PLACEMENT_3D('',#22650,#15623,#15624);
#14163=AXIS2_PLACEMENT_3D('',#22653,#15625,#15626);
#14164=AXIS2_PLACEMENT_3D('',#22654,#15627,#15628);
#14165=AXIS2_PLACEMENT_3D('',#22655,#15629,#15630);
#14166=AXIS2_PLACEMENT_3D('',#22656,#15631,#15632);
#14167=AXIS2_PLACEMENT_3D('',#22659,#15633,#15634);
#14168=AXIS2_PLACEMENT_3D('',#22662,#15637,#15638);
#14169=AXIS2_PLACEMENT_3D('',#22665,#15639,#15640);
#14170=AXIS2_PLACEMENT_3D('',#22668,#15643,#15644);
#14171=AXIS2_PLACEMENT_3D('',#22669,#15645,#15646);
#14172=AXIS2_PLACEMENT_3D('',#22670,#15647,#15648);
#14173=AXIS2_PLACEMENT_3D('',#22671,#15649,#15650);
#14174=AXIS2_PLACEMENT_3D('',#22672,#15651,#15652);
#14175=AXIS2_PLACEMENT_3D('',#22673,#15653,#15654);
#14176=AXIS2_PLACEMENT_3D('',#22674,#15655,#15656);
#14177=AXIS2_PLACEMENT_3D('',#22675,#15657,#15658);
#14178=AXIS2_PLACEMENT_3D('',#22676,#15659,#15660);
#14179=AXIS2_PLACEMENT_3D('',#22677,#15661,#15662);
#14180=AXIS2_PLACEMENT_3D('',#22678,#15663,#15664);
#14181=AXIS2_PLACEMENT_3D('',#22679,#15665,#15666);
#14182=AXIS2_PLACEMENT_3D('',#22681,#15667,#15668);
#14183=AXIS2_PLACEMENT_3D('',#22683,#15669,#15670);
#14184=AXIS2_PLACEMENT_3D('',#22684,#15671,#15672);
#14185=AXIS2_PLACEMENT_3D('',#22685,#15673,#15674);
#14186=AXIS2_PLACEMENT_3D('',#22687,#15675,#15676);
#14187=AXIS2_PLACEMENT_3D('',#22689,#15678,#15679);
#14188=AXIS2_PLACEMENT_3D('',#22693,#15682,#15683);
#14189=AXIS2_PLACEMENT_3D('',#22696,#15686,#15687);
#14190=AXIS2_PLACEMENT_3D('',#22698,#15688,#15689);
#14191=AXIS2_PLACEMENT_3D('',#22700,#15691,#15692);
#14192=AXIS2_PLACEMENT_3D('',#22702,#15693,#15694);
#14193=AXIS2_PLACEMENT_3D('',#22704,#15695,#15696);
#14194=AXIS2_PLACEMENT_3D('',#22705,#15697,#15698);
#14195=AXIS2_PLACEMENT_3D('',#22706,#15699,#15700);
#14196=AXIS2_PLACEMENT_3D('',#22708,#15702,#15703);
#14197=AXIS2_PLACEMENT_3D('',#22710,#15704,#15705);
#14198=AXIS2_PLACEMENT_3D('',#22712,#15707,#15708);
#14199=AXIS2_PLACEMENT_3D('',#22714,#15710,#15711);
#14200=AXIS2_PLACEMENT_3D('',#22715,#15712,#15713);
#14201=AXIS2_PLACEMENT_3D('',#22716,#15714,#15715);
#14202=AXIS2_PLACEMENT_3D('',#23392,#15718,#15719);
#14203=AXIS2_PLACEMENT_3D('',#23393,#15720,#15721);
#14204=AXIS2_PLACEMENT_3D('',#23659,#15722,#15723);
#14205=AXIS2_PLACEMENT_3D('',#23721,#15724,#15725);
#14206=AXIS2_PLACEMENT_3D('',#23872,#15726,#15727);
#14207=AXIS2_PLACEMENT_3D('',#23898,#15728,#15729);
#14208=AXIS2_PLACEMENT_3D('',#23990,#15730,#15731);
#14209=AXIS2_PLACEMENT_3D('',#28920,#15732,#15733);
#14210=AXIS2_PLACEMENT_3D('',#28922,#15734,#15735);
#14211=AXIS2_PLACEMENT_3D('',#28923,#15736,#15737);
#14212=AXIS2_PLACEMENT_3D('',#28924,#15738,#15739);
#14213=AXIS2_PLACEMENT_3D('',#29116,#15741,#15742);
#14214=AXIS2_PLACEMENT_3D('',#29117,#15743,#15744);
#14215=AXIS2_PLACEMENT_3D('',#29128,#15745,#15746);
#14216=AXIS2_PLACEMENT_3D('',#29129,#15747,#15748);
#14217=AXIS2_PLACEMENT_3D('',#29130,#15749,#15750);
#14218=AXIS2_PLACEMENT_3D('',#29133,#15752,#15753);
#14219=AXIS2_PLACEMENT_3D('',#29134,#15754,#15755);
#14220=AXIS2_PLACEMENT_3D('',#29279,#15757,#15758);
#14221=AXIS2_PLACEMENT_3D('',#29427,#15760,#15761);
#14222=AXIS2_PLACEMENT_3D('',#29429,#15762,#15763);
#14223=AXIS2_PLACEMENT_3D('',#29574,#15765,#15766);
#14224=AXIS2_PLACEMENT_3D('',#29579,#15769,#15770);
#14225=AXIS2_PLACEMENT_3D('',#29580,#15771,#15772);
#14226=AXIS2_PLACEMENT_3D('',#29584,#15775,#15776);
#14227=AXIS2_PLACEMENT_3D('',#29587,#15778,#15779);
#14228=AXIS2_PLACEMENT_3D('',#29588,#15780,#15781);
#14229=AXIS2_PLACEMENT_3D('',#29591,#15783,#15784);
#14230=AXIS2_PLACEMENT_3D('',#29603,#15785,#15786);
#14231=AXIS2_PLACEMENT_3D('',#29605,#15787,#15788);
#14232=AXIS2_PLACEMENT_3D('',#29607,#15789,#15790);
#14233=AXIS2_PLACEMENT_3D('',#29608,#15791,#15792);
#14234=AXIS2_PLACEMENT_3D('',#29609,#15793,#15794);
#14235=AXIS2_PLACEMENT_3D('',#29612,#15795,#15796);
#14236=AXIS2_PLACEMENT_3D('',#29624,#15799,#15800);
#14237=AXIS2_PLACEMENT_3D('',#29625,#15801,#15802);
#14238=AXIS2_PLACEMENT_3D('',#29626,#15803,#15804);
#14239=AXIS2_PLACEMENT_3D('',#29628,#15805,#15806);
#14240=AXIS2_PLACEMENT_3D('',#29630,#15807,#15808);
#14241=AXIS2_PLACEMENT_3D('',#29631,#15809,#15810);
#14242=AXIS2_PLACEMENT_3D('',#29632,#15811,#15812);
#14243=AXIS2_PLACEMENT_3D('',#29635,#15814,#15815);
#14244=AXIS2_PLACEMENT_3D('',#29636,#15816,#15817);
#14245=AXIS2_PLACEMENT_3D('',#29640,#15819,#15820);
#14246=AXIS2_PLACEMENT_3D('',#29642,#15822,#15823);
#14247=AXIS2_PLACEMENT_3D('',#29646,#15826,#15827);
#14248=AXIS2_PLACEMENT_3D('',#29647,#15828,#15829);
#14249=AXIS2_PLACEMENT_3D('',#29648,#15830,#15831);
#14250=AXIS2_PLACEMENT_3D('',#29649,#15832,#15833);
#14251=AXIS2_PLACEMENT_3D('',#29651,#15834,#15835);
#14252=AXIS2_PLACEMENT_3D('',#29653,#15836,#15837);
#14253=AXIS2_PLACEMENT_3D('',#29655,#15839,#15840);
#14254=AXIS2_PLACEMENT_3D('',#29659,#15842,#15843);
#14255=AXIS2_PLACEMENT_3D('',#29660,#15844,#15845);
#14256=AXIS2_PLACEMENT_3D('',#29661,#15846,#15847);
#14257=AXIS2_PLACEMENT_3D('',#29667,#15851,#15852);
#14258=AXIS2_PLACEMENT_3D('',#29668,#15853,#15854);
#14259=AXIS2_PLACEMENT_3D('',#29669,#15855,#15856);
#14260=AXIS2_PLACEMENT_3D('',#29670,#15857,#15858);
#14261=AXIS2_PLACEMENT_3D('',#29671,#15859,#15860);
#14262=AXIS2_PLACEMENT_3D('',#29672,#15861,#15862);
#14263=AXIS2_PLACEMENT_3D('',#29673,#15863,#15864);
#14264=AXIS2_PLACEMENT_3D('',#29674,#15865,#15866);
#14265=AXIS2_PLACEMENT_3D('',#29676,#15867,#15868);
#14266=AXIS2_PLACEMENT_3D('',#29677,#15869,#15870);
#14267=AXIS2_PLACEMENT_3D('',#29678,#15871,#15872);
#14268=AXIS2_PLACEMENT_3D('',#29680,#15873,#15874);
#14269=AXIS2_PLACEMENT_3D('',#29683,#15876,#15877);
#14270=AXIS2_PLACEMENT_3D('',#29684,#15878,#15879);
#14271=AXIS2_PLACEMENT_3D('',#29686,#15880,#15881);
#14272=AXIS2_PLACEMENT_3D('',#29688,#15882,#15883);
#14273=AXIS2_PLACEMENT_3D('',#29689,#15884,#15885);
#14274=AXIS2_PLACEMENT_3D('',#29690,#15886,#15887);
#14275=AXIS2_PLACEMENT_3D('',#29693,#15888,#15889);
#14276=AXIS2_PLACEMENT_3D('',#29695,#15890,#15891);
#14277=AXIS2_PLACEMENT_3D('',#29697,#15892,#15893);
#14278=AXIS2_PLACEMENT_3D('',#29698,#15894,#15895);
#14279=AXIS2_PLACEMENT_3D('',#29699,#15896,#15897);
#14280=AXIS2_PLACEMENT_3D('',#29701,#15898,#15899);
#14281=AXIS2_PLACEMENT_3D('',#29702,#15900,#15901);
#14282=AXIS2_PLACEMENT_3D('',#29703,#15902,#15903);
#14283=AXIS2_PLACEMENT_3D('',#29704,#15904,#15905);
#14284=AXIS2_PLACEMENT_3D('',#29705,#15906,#15907);
#14285=AXIS2_PLACEMENT_3D('',#29708,#15909,#15910);
#14286=AXIS2_PLACEMENT_3D('',#29709,#15911,#15912);
#14287=AXIS2_PLACEMENT_3D('',#29715,#15916,#15917);
#14288=AXIS2_PLACEMENT_3D('',#29718,#15919,#15920);
#14289=AXIS2_PLACEMENT_3D('',#29719,#15921,#15922);
#14290=AXIS2_PLACEMENT_3D('',#29723,#15924,#15925);
#14291=AXIS2_PLACEMENT_3D('',#29725,#15927,#15928);
#14292=AXIS2_PLACEMENT_3D('',#29727,#15929,#15930);
#14293=AXIS2_PLACEMENT_3D('',#29729,#15932,#15933);
#14294=AXIS2_PLACEMENT_3D('',#29730,#15934,#15935);
#14295=AXIS2_PLACEMENT_3D('',#29731,#15936,#15937);
#14296=AXIS2_PLACEMENT_3D('',#29732,#15938,#15939);
#14297=AXIS2_PLACEMENT_3D('',#29733,#15940,#15941);
#14298=AXIS2_PLACEMENT_3D('',#29734,#15942,#15943);
#14299=AXIS2_PLACEMENT_3D('',#29735,#15944,#15945);
#14300=AXIS2_PLACEMENT_3D('',#29736,#15946,#15947);
#14301=AXIS2_PLACEMENT_3D('',#29737,#15948,#15949);
#14302=AXIS2_PLACEMENT_3D('',#29738,#15950,#15951);
#14303=AXIS2_PLACEMENT_3D('',#29739,#15952,#15953);
#14304=AXIS2_PLACEMENT_3D('',#29740,#15954,#15955);
#14305=AXIS2_PLACEMENT_3D('',#29741,#15956,#15957);
#14306=AXIS2_PLACEMENT_3D('',#29742,#15958,#15959);
#14307=AXIS2_PLACEMENT_3D('',#29745,#15962,#15963);
#14308=AXIS2_PLACEMENT_3D('',#29747,#15965,#15966);
#14309=AXIS2_PLACEMENT_3D('',#29748,#15967,#15968);
#14310=AXIS2_PLACEMENT_3D('',#29762,#15970,#15971);
#14311=AXIS2_PLACEMENT_3D('',#29763,#15972,#15973);
#14312=AXIS2_PLACEMENT_3D('',#29778,#15975,#15976);
#14313=AXIS2_PLACEMENT_3D('',#29782,#15978,#15979);
#14314=AXIS2_PLACEMENT_3D('',#29811,#15983,#15984);
#14315=AXIS2_PLACEMENT_3D('',#29814,#15986,#15987);
#14316=AXIS2_PLACEMENT_3D('',#29819,#15989,#15990);
#14317=AXIS2_PLACEMENT_3D('',#29823,#15992,#15993);
#14318=AXIS2_PLACEMENT_3D('',#29873,#15999,#16000);
#14319=AXIS2_PLACEMENT_3D('',#29876,#16002,#16003);
#14320=AXIS2_PLACEMENT_3D('',#29877,#16004,#16005);
#14321=AXIS2_PLACEMENT_3D('',#30016,#16007,#16008);
#14322=AXIS2_PLACEMENT_3D('',#30054,#16017,#16018);
#14323=AXIS2_PLACEMENT_3D('',#30243,#16022,#16023);
#14324=AXIS2_PLACEMENT_3D('',#30249,#16027,#16028);
#14325=AXIS2_PLACEMENT_3D('',#30254,#16030,#16031);
#14326=AXIS2_PLACEMENT_3D('',#30379,#16033,#16034);
#14327=AXIS2_PLACEMENT_3D('',#30381,#16035,#16036);
#14328=AXIS2_PLACEMENT_3D('',#30383,#16037,#16038);
#14329=AXIS2_PLACEMENT_3D('',#30385,#16040,#16041);
#14330=AXIS2_PLACEMENT_3D('',#30387,#16042,#16043);
#14331=AXIS2_PLACEMENT_3D('',#30389,#16044,#16045);
#14332=AXIS2_PLACEMENT_3D('',#30391,#16046,#16047);
#14333=AXIS2_PLACEMENT_3D('',#30394,#16049,#16050);
#14334=AXIS2_PLACEMENT_3D('',#30395,#16051,#16052);
#14335=AXIS2_PLACEMENT_3D('',#30399,#16054,#16055);
#14336=AXIS2_PLACEMENT_3D('',#30574,#16056,#16057);
#14337=AXIS2_PLACEMENT_3D('',#30583,#16062,#16063);
#14338=AXIS2_PLACEMENT_3D('',#30863,#16067,#16068);
#14339=AXIS2_PLACEMENT_3D('',#30901,#16072,#16073);
#14340=AXIS2_PLACEMENT_3D('',#30903,#16074,#16075);
#14341=AXIS2_PLACEMENT_3D('',#30905,#16077,#16078);
#14342=AXIS2_PLACEMENT_3D('',#31181,#16079,#16080);
#14343=AXIS2_PLACEMENT_3D('',#31184,#16082,#16083);
#14344=AXIS2_PLACEMENT_3D('',#31185,#16084,#16085);
#14345=AXIS2_PLACEMENT_3D('',#31307,#16087,#16088);
#14346=AXIS2_PLACEMENT_3D('',#31308,#16089,#16090);
#14347=AXIS2_PLACEMENT_3D('',#31417,#16092,#16093);
#14348=AXIS2_PLACEMENT_3D('',#31418,#16094,#16095);
#14349=AXIS2_PLACEMENT_3D('',#31420,#16096,#16097);
#14350=AXIS2_PLACEMENT_3D('',#31532,#16099,#16100);
#14351=AXIS2_PLACEMENT_3D('',#31824,#16101,#16102);
#14352=AXIS2_PLACEMENT_3D('',#31829,#16104,#16105);
#14353=AXIS2_PLACEMENT_3D('',#31830,#16106,#16107);
#14354=AXIS2_PLACEMENT_3D('',#31847,#16110,#16111);
#14355=AXIS2_PLACEMENT_3D('',#31849,#16112,#16113);
#14356=AXIS2_PLACEMENT_3D('',#31850,#16114,#16115);
#14357=AXIS2_PLACEMENT_3D('',#31974,#16116,#16117);
#14358=AXIS2_PLACEMENT_3D('',#32098,#16120,#16121);
#14359=AXIS2_PLACEMENT_3D('',#32099,#16122,#16123);
#14360=AXIS2_PLACEMENT_3D('',#32103,#16125,#16126);
#14361=AXIS2_PLACEMENT_3D('',#32246,#16127,#16128);
#14362=AXIS2_PLACEMENT_3D('',#32248,#16129,#16130);
#14363=AXIS2_PLACEMENT_3D('',#32249,#16131,#16132);
#14364=AXIS2_PLACEMENT_3D('',#32266,#16135,#16136);
#14365=AXIS2_PLACEMENT_3D('',#32311,#16139,#16140);
#14366=AXIS2_PLACEMENT_3D('',#32313,#16142,#16143);
#14367=AXIS2_PLACEMENT_3D('',#32315,#16145,#16146);
#14368=AXIS2_PLACEMENT_3D('',#32316,#16147,#16148);
#14369=AXIS2_PLACEMENT_3D('',#32318,#16150,#16151);
#14370=AXIS2_PLACEMENT_3D('',#32320,#16153,#16154);
#14371=AXIS2_PLACEMENT_3D('',#32321,#16155,#16156);
#14372=AXIS2_PLACEMENT_3D('',#32335,#16158,#16159);
#14373=AXIS2_PLACEMENT_3D('',#32342,#16163,#16164);
#14374=AXIS2_PLACEMENT_3D('',#32343,#16165,#16166);
#14375=AXIS2_PLACEMENT_3D('',#32471,#16168,#16169);
#14376=AXIS2_PLACEMENT_3D('',#32475,#16171,#16172);
#14377=AXIS2_PLACEMENT_3D('',#32610,#16174,#16175);
#14378=AXIS2_PLACEMENT_3D('',#32720,#16176,#16177);
#14379=AXIS2_PLACEMENT_3D('',#32830,#16178,#16179);
#14380=AXIS2_PLACEMENT_3D('',#33079,#16180,#16181);
#14381=AXIS2_PLACEMENT_3D('',#33194,#16183,#16184);
#14382=AXIS2_PLACEMENT_3D('',#33196,#16185,#16186);
#14383=AXIS2_PLACEMENT_3D('',#33405,#16187,#16188);
#14384=AXIS2_PLACEMENT_3D('',#33411,#16189,#16190);
#14385=AXIS2_PLACEMENT_3D('',#33693,#16192,#16193);
#14386=AXIS2_PLACEMENT_3D('',#33699,#16197,#16198);
#14387=AXIS2_PLACEMENT_3D('',#33713,#16200,#16201);
#14388=AXIS2_PLACEMENT_3D('',#33717,#16203,#16204);
#14389=AXIS2_PLACEMENT_3D('',#33719,#16205,#16206);
#14390=AXIS2_PLACEMENT_3D('',#33723,#16209,#16210);
#14391=AXIS2_PLACEMENT_3D('',#33826,#16212,#16213);
#14392=AXIS2_PLACEMENT_3D('',#33827,#16214,#16215);
#14393=AXIS2_PLACEMENT_3D('',#33972,#16217,#16218);
#14394=AXIS2_PLACEMENT_3D('',#34082,#16219,#16220);
#14395=AXIS2_PLACEMENT_3D('',#34084,#16221,#16222);
#14396=AXIS2_PLACEMENT_3D('',#34430,#16223,#16224);
#14397=AXIS2_PLACEMENT_3D('',#34532,#16225,#16226);
#14398=AXIS2_PLACEMENT_3D('',#34558,#16227,#16228);
#14399=AXIS2_PLACEMENT_3D('',#34752,#16229,#16230);
#14400=AXIS2_PLACEMENT_3D('',#34761,#16235,#16236);
#14401=AXIS2_PLACEMENT_3D('',#34770,#16241,#16242);
#14402=AXIS2_PLACEMENT_3D('',#34779,#16247,#16248);
#14403=AXIS2_PLACEMENT_3D('',#34912,#16250,#16251);
#14404=AXIS2_PLACEMENT_3D('',#34914,#16253,#16254);
#14405=AXIS2_PLACEMENT_3D('',#35047,#16256,#16257);
#14406=AXIS2_PLACEMENT_3D('',#35049,#16259,#16260);
#14407=AXIS2_PLACEMENT_3D('',#35053,#16262,#16263);
#14408=AXIS2_PLACEMENT_3D('',#35057,#16265,#16266);
#14409=AXIS2_PLACEMENT_3D('',#35059,#16268,#16269);
#14410=AXIS2_PLACEMENT_3D('',#35153,#16273,#16274);
#14411=AXIS2_PLACEMENT_3D('',#35253,#16278,#16279);
#14412=AXIS2_PLACEMENT_3D('',#35258,#16281,#16282);
#14413=AXIS2_PLACEMENT_3D('',#35262,#16285,#16286);
#14414=AXIS2_PLACEMENT_3D('',#35263,#16287,#16288);
#14415=AXIS2_PLACEMENT_3D('',#35363,#16292,#16293);
#14416=AXIS2_PLACEMENT_3D('',#35466,#16297,#16298);
#14417=AXIS2_PLACEMENT_3D('',#35467,#16299,#16300);
#14418=AXIS2_PLACEMENT_3D('',#35468,#16301,#16302);
#14419=AXIS2_PLACEMENT_3D('',#35469,#16303,#16304);
#14420=AXIS2_PLACEMENT_3D('',#35470,#16305,#16306);
#14421=AXIS2_PLACEMENT_3D('',#35471,#16307,#16308);
#14422=AXIS2_PLACEMENT_3D('',#35472,#16309,#16310);
#14423=AXIS2_PLACEMENT_3D('',#35476,#16312,#16313);
#14424=AXIS2_PLACEMENT_3D('',#35480,#16315,#16316);
#14425=AXIS2_PLACEMENT_3D('',#35482,#16318,#16319);
#14426=AXIS2_PLACEMENT_3D('',#35486,#16322,#16323);
#14427=AXIS2_PLACEMENT_3D('',#35490,#16326,#16327);
#14428=AXIS2_PLACEMENT_3D('',#35494,#16329,#16330);
#14429=AXIS2_PLACEMENT_3D('',#35498,#16332,#16333);
#14430=AXIS2_PLACEMENT_3D('',#35500,#16335,#16336);
#14431=AXIS2_PLACEMENT_3D('',#35504,#16339,#16340);
#14432=AXIS2_PLACEMENT_3D('',#35508,#16343,#16344);
#14433=AXIS2_PLACEMENT_3D('',#35510,#16345,#16346);
#14434=AXIS2_PLACEMENT_3D('',#35511,#16347,#16348);
#14435=AXIS2_PLACEMENT_3D('',#35512,#16349,#16350);
#14436=AXIS2_PLACEMENT_3D('',#35514,#16351,#16352);
#14437=AXIS2_PLACEMENT_3D('',#35516,#16354,#16355);
#14438=AXIS2_PLACEMENT_3D('',#35670,#16365,#16366);
#14439=AXIS2_PLACEMENT_3D('',#35672,#16367,#16368);
#14440=AXIS2_PLACEMENT_3D('',#35674,#16370,#16371);
#14441=AXIS2_PLACEMENT_3D('',#35739,#16372,#16373);
#14442=AXIS2_PLACEMENT_3D('',#35740,#16374,#16375);
#14443=AXIS2_PLACEMENT_3D('',#35741,#16376,#16377);
#14444=AXIS2_PLACEMENT_3D('',#35754,#16379,#16380);
#14445=AXIS2_PLACEMENT_3D('',#35873,#16381,#16382);
#14446=AXIS2_PLACEMENT_3D('',#35926,#16383,#16384);
#14447=AXIS2_PLACEMENT_3D('',#35927,#16385,#16386);
#14448=AXIS2_PLACEMENT_3D('',#35930,#16388,#16389);
#14449=AXIS2_PLACEMENT_3D('',#35931,#16390,#16391);
#14450=AXIS2_PLACEMENT_3D('',#35936,#16392,#16393);
#14451=AXIS2_PLACEMENT_3D('',#35938,#16394,#16395);
#14452=AXIS2_PLACEMENT_3D('',#35939,#16396,#16397);
#14453=AXIS2_PLACEMENT_3D('',#35941,#16399,#16400);
#14454=AXIS2_PLACEMENT_3D('',#35942,#16401,#16402);
#14455=AXIS2_PLACEMENT_3D('',#35944,#16404,#16405);
#14456=AXIS2_PLACEMENT_3D('',#35949,#16406,#16407);
#14457=AXIS2_PLACEMENT_3D('',#36014,#16408,#16409);
#14458=AXIS2_PLACEMENT_3D('',#36015,#16410,#16411);
#14459=AXIS2_PLACEMENT_3D('',#36092,#16412,#16413);
#14460=AXIS2_PLACEMENT_3D('',#36145,#16414,#16415);
#14461=AXIS2_PLACEMENT_3D('',#36146,#16416,#16417);
#14462=AXIS2_PLACEMENT_3D('',#36149,#16419,#16420);
#14463=AXIS2_PLACEMENT_3D('',#36150,#16421,#16422);
#14464=AXIS2_PLACEMENT_3D('',#36158,#16423,#16424);
#14465=AXIS2_PLACEMENT_3D('',#36160,#16426,#16427);
#14466=AXIS2_PLACEMENT_3D('',#36196,#16428,#16429);
#14467=AXIS2_PLACEMENT_3D('',#36198,#16430,#16431);
#14468=AXIS2_PLACEMENT_3D('',#36255,#16433,#16434);
#14469=AXIS2_PLACEMENT_3D('',#36279,#16435,#16436);
#14470=AXIS2_PLACEMENT_3D('',#36281,#16437,#16438);
#14471=AXIS2_PLACEMENT_3D('',#36283,#16439,#16440);
#14472=AXIS2_PLACEMENT_3D('',#36325,#16442,#16443);
#14473=AXIS2_PLACEMENT_3D('',#36326,#16444,#16445);
#14474=AXIS2_PLACEMENT_3D('',#36327,#16446,#16447);
#14475=AXIS2_PLACEMENT_3D('',#36336,#16448,#16449);
#14476=AXIS2_PLACEMENT_3D('',#36378,#16451,#16452);
#14477=AXIS2_PLACEMENT_3D('',#36379,#16453,#16454);
#14478=AXIS2_PLACEMENT_3D('',#36430,#16455,#16456);
#14479=AXIS2_PLACEMENT_3D('',#36477,#16457,#16458);
#14480=AXIS2_PLACEMENT_3D('',#36478,#16459,#16460);
#14481=AXIS2_PLACEMENT_3D('',#36583,#16465,#16466);
#14482=AXIS2_PLACEMENT_3D('',#36797,#16470,#16471);
#14483=AXIS2_PLACEMENT_3D('',#36894,#16475,#16476);
#14484=AXIS2_PLACEMENT_3D('',#36912,#16477,#16478);
#14485=AXIS2_PLACEMENT_3D('',#36913,#16479,#16480);
#14486=AXIS2_PLACEMENT_3D('',#36914,#16481,#16482);
#14487=AXIS2_PLACEMENT_3D('',#36931,#16483,#16484);
#14488=AXIS2_PLACEMENT_3D('',#36949,#16485,#16486);
#14489=AXIS2_PLACEMENT_3D('',#36950,#16487,#16488);
#14490=AXIS2_PLACEMENT_3D('',#36951,#16489,#16490);
#14491=AXIS2_PLACEMENT_3D('',#36968,#16491,#16492);
#14492=AXIS2_PLACEMENT_3D('',#36970,#16493,#16494);
#14493=AXIS2_PLACEMENT_3D('',#36972,#16495,#16496);
#14494=AXIS2_PLACEMENT_3D('',#36975,#16498,#16499);
#14495=AXIS2_PLACEMENT_3D('',#36976,#16500,#16501);
#14496=AXIS2_PLACEMENT_3D('',#37051,#16503,#16504);
#14497=AXIS2_PLACEMENT_3D('',#37052,#16505,#16506);
#14498=AXIS2_PLACEMENT_3D('',#37053,#16507,#16508);
#14499=AXIS2_PLACEMENT_3D('',#37055,#16509,#16510);
#14500=AXIS2_PLACEMENT_3D('',#37057,#16511,#16512);
#14501=AXIS2_PLACEMENT_3D('',#37059,#16514,#16515);
#14502=AXIS2_PLACEMENT_3D('',#37061,#16516,#16517);
#14503=AXIS2_PLACEMENT_3D('',#37062,#16518,#16519);
#14504=AXIS2_PLACEMENT_3D('',#37223,#16520,#16521);
#14505=AXIS2_PLACEMENT_3D('',#37227,#16523,#16524);
#14506=AXIS2_PLACEMENT_3D('',#37228,#16525,#16526);
#14507=AXIS2_PLACEMENT_3D('',#37229,#16527,#16528);
#14508=AXIS2_PLACEMENT_3D('',#37231,#16529,#16530);
#14509=AXIS2_PLACEMENT_3D('',#37233,#16531,#16532);
#14510=AXIS2_PLACEMENT_3D('',#37235,#16533,#16534);
#14511=AXIS2_PLACEMENT_3D('',#37238,#16536,#16537);
#14512=AXIS2_PLACEMENT_3D('',#37311,#16538,#16539);
#14513=AXIS2_PLACEMENT_3D('',#37318,#16540,#16541);
#14514=AXIS2_PLACEMENT_3D('',#37320,#16542,#16543);
#14515=AXIS2_PLACEMENT_3D('',#37322,#16544,#16545);
#14516=AXIS2_PLACEMENT_3D('',#37324,#16547,#16548);
#14517=AXIS2_PLACEMENT_3D('',#37326,#16549,#16550);
#14518=AXIS2_PLACEMENT_3D('',#37327,#16551,#16552);
#14519=AXIS2_PLACEMENT_3D('',#37400,#16553,#16554);
#14520=AXIS2_PLACEMENT_3D('',#37407,#16555,#16556);
#14521=AXIS2_PLACEMENT_3D('',#37411,#16558,#16559);
#14522=AXIS2_PLACEMENT_3D('',#37412,#16560,#16561);
#14523=AXIS2_PLACEMENT_3D('',#37413,#16562,#16563);
#14524=AXIS2_PLACEMENT_3D('',#37415,#16564,#16565);
#14525=AXIS2_PLACEMENT_3D('',#37417,#16566,#16567);
#14526=AXIS2_PLACEMENT_3D('',#37419,#16568,#16569);
#14527=AXIS2_PLACEMENT_3D('',#37542,#16571,#16572);
#14528=AXIS2_PLACEMENT_3D('',#37617,#16574,#16575);
#14529=AXIS2_PLACEMENT_3D('',#37618,#16576,#16577);
#14530=AXIS2_PLACEMENT_3D('',#37619,#16578,#16579);
#14531=AXIS2_PLACEMENT_3D('',#37627,#16583,#16584);
#14532=AXIS2_PLACEMENT_3D('',#37631,#16587,#16588);
#14533=AXIS2_PLACEMENT_3D('',#37665,#16590,#16591);
#14534=AXIS2_PLACEMENT_3D('',#37702,#16592,#16593);
#14535=AXIS2_PLACEMENT_3D('',#37704,#16594,#16595);
#14536=AXIS2_PLACEMENT_3D('',#37786,#16596,#16597);
#14537=AXIS2_PLACEMENT_3D('',#37920,#16598,#16599);
#14538=AXIS2_PLACEMENT_3D('',#37965,#16602,#16603);
#14539=AXIS2_PLACEMENT_3D('',#37971,#16606,#16607);
#14540=AXIS2_PLACEMENT_3D('',#38034,#16610,#16611);
#14541=AXIS2_PLACEMENT_3D('',#38085,#16612,#16613);
#14542=AXIS2_PLACEMENT_3D('',#38160,#16614,#16615);
#14543=AXIS2_PLACEMENT_3D('',#38312,#16616,#16617);
#14544=AXIS2_PLACEMENT_3D('',#38314,#16618,#16619);
#14545=AXIS2_PLACEMENT_3D('',#38338,#16623,#16624);
#14546=AXIS2_PLACEMENT_3D('',#38369,#16625,#16626);
#14547=AXIS2_PLACEMENT_3D('',#38370,#16627,#16628);
#14548=AXIS2_PLACEMENT_3D('',#38371,#16629,#16630);
#14549=AXIS2_PLACEMENT_3D('',#38397,#16631,#16632);
#14550=AXIS2_PLACEMENT_3D('',#38398,#16633,#16634);
#14551=AXIS2_PLACEMENT_3D('',#38399,#16635,#16636);
#14552=AXIS2_PLACEMENT_3D('',#38425,#16637,#16638);
#14553=AXIS2_PLACEMENT_3D('',#38451,#16639,#16640);
#14554=AXIS2_PLACEMENT_3D('',#38452,#16641,#16642);
#14555=AXIS2_PLACEMENT_3D('',#38453,#16643,#16644);
#14556=AXIS2_PLACEMENT_3D('',#38456,#16645,#16646);
#14557=AXIS2_PLACEMENT_3D('',#38460,#16648,#16649);
#14558=AXIS2_PLACEMENT_3D('',#38462,#16651,#16652);
#14559=AXIS2_PLACEMENT_3D('',#38468,#16655,#16656);
#14560=AXIS2_PLACEMENT_3D('',#38471,#16658,#16659);
#14561=AXIS2_PLACEMENT_3D('',#38472,#16660,#16661);
#14562=AXIS2_PLACEMENT_3D('',#38480,#16663,#16664);
#14563=AXIS2_PLACEMENT_3D('',#38485,#16668,#16669);
#14564=AXIS2_PLACEMENT_3D('',#38525,#16671,#16672);
#14565=AXIS2_PLACEMENT_3D('',#38533,#16674,#16675);
#14566=AXIS2_PLACEMENT_3D('',#38535,#16677,#16678);
#14567=AXIS2_PLACEMENT_3D('',#38543,#16683,#16684);
#14568=AXIS2_PLACEMENT_3D('',#38549,#16688,#16689);
#14569=AXIS2_PLACEMENT_3D('',#38682,#16691,#16692);
#14570=AXIS2_PLACEMENT_3D('',#38684,#16694,#16695);
#14571=AXIS2_PLACEMENT_3D('',#38817,#16697,#16698);
#14572=AXIS2_PLACEMENT_3D('',#38819,#16700,#16701);
#14573=AXIS2_PLACEMENT_3D('',#38823,#16703,#16704);
#14574=AXIS2_PLACEMENT_3D('',#38827,#16706,#16707);
#14575=AXIS2_PLACEMENT_3D('',#38829,#16709,#16710);
#14576=AXIS2_PLACEMENT_3D('',#38923,#16714,#16715);
#14577=AXIS2_PLACEMENT_3D('',#39023,#16719,#16720);
#14578=AXIS2_PLACEMENT_3D('',#39028,#16722,#16723);
#14579=AXIS2_PLACEMENT_3D('',#39032,#16726,#16727);
#14580=AXIS2_PLACEMENT_3D('',#39033,#16728,#16729);
#14581=AXIS2_PLACEMENT_3D('',#39133,#16733,#16734);
#14582=AXIS2_PLACEMENT_3D('',#39236,#16738,#16739);
#14583=AXIS2_PLACEMENT_3D('',#39237,#16740,#16741);
#14584=AXIS2_PLACEMENT_3D('',#39238,#16742,#16743);
#14585=AXIS2_PLACEMENT_3D('',#39239,#16744,#16745);
#14586=AXIS2_PLACEMENT_3D('',#39240,#16746,#16747);
#14587=AXIS2_PLACEMENT_3D('',#39241,#16748,#16749);
#14588=AXIS2_PLACEMENT_3D('',#39242,#16750,#16751);
#14589=AXIS2_PLACEMENT_3D('',#39246,#16753,#16754);
#14590=AXIS2_PLACEMENT_3D('',#39250,#16756,#16757);
#14591=AXIS2_PLACEMENT_3D('',#39252,#16759,#16760);
#14592=AXIS2_PLACEMENT_3D('',#39256,#16763,#16764);
#14593=AXIS2_PLACEMENT_3D('',#39260,#16767,#16768);
#14594=AXIS2_PLACEMENT_3D('',#39264,#16770,#16771);
#14595=AXIS2_PLACEMENT_3D('',#39268,#16773,#16774);
#14596=AXIS2_PLACEMENT_3D('',#39270,#16776,#16777);
#14597=AXIS2_PLACEMENT_3D('',#39274,#16780,#16781);
#14598=AXIS2_PLACEMENT_3D('',#39278,#16784,#16785);
#14599=AXIS2_PLACEMENT_3D('',#39435,#16796,#16797);
#14600=AXIS2_PLACEMENT_3D('',#39437,#16798,#16799);
#14601=AXIS2_PLACEMENT_3D('',#39439,#16801,#16802);
#14602=AXIS2_PLACEMENT_3D('',#39504,#16803,#16804);
#14603=AXIS2_PLACEMENT_3D('',#39505,#16805,#16806);
#14604=AXIS2_PLACEMENT_3D('',#39506,#16807,#16808);
#14605=AXIS2_PLACEMENT_3D('',#39519,#16810,#16811);
#14606=AXIS2_PLACEMENT_3D('',#39521,#16812,#16813);
#14607=AXIS2_PLACEMENT_3D('',#39642,#16815,#16816);
#14608=AXIS2_PLACEMENT_3D('',#39695,#16817,#16818);
#14609=AXIS2_PLACEMENT_3D('',#39696,#16819,#16820);
#14610=AXIS2_PLACEMENT_3D('',#39699,#16822,#16823);
#14611=AXIS2_PLACEMENT_3D('',#39700,#16824,#16825);
#14612=AXIS2_PLACEMENT_3D('',#39702,#16826,#16827);
#14613=AXIS2_PLACEMENT_3D('',#39703,#16828,#16829);
#14614=AXIS2_PLACEMENT_3D('',#39705,#16831,#16832);
#14615=AXIS2_PLACEMENT_3D('',#39706,#16833,#16834);
#14616=AXIS2_PLACEMENT_3D('',#39708,#16836,#16837);
#14617=AXIS2_PLACEMENT_3D('',#39713,#16838,#16839);
#14618=AXIS2_PLACEMENT_3D('',#39778,#16840,#16841);
#14619=AXIS2_PLACEMENT_3D('',#39779,#16842,#16843);
#14620=AXIS2_PLACEMENT_3D('',#39780,#16844,#16845);
#14621=AXIS2_PLACEMENT_3D('',#39857,#16846,#16847);
#14622=AXIS2_PLACEMENT_3D('',#39910,#16848,#16849);
#14623=AXIS2_PLACEMENT_3D('',#39911,#16850,#16851);
#14624=AXIS2_PLACEMENT_3D('',#39914,#16853,#16854);
#14625=AXIS2_PLACEMENT_3D('',#39915,#16855,#16856);
#14626=AXIS2_PLACEMENT_3D('',#39923,#16857,#16858);
#14627=AXIS2_PLACEMENT_3D('',#39925,#16860,#16861);
#14628=AXIS2_PLACEMENT_3D('',#39961,#16862,#16863);
#14629=AXIS2_PLACEMENT_3D('',#39963,#16864,#16865);
#14630=AXIS2_PLACEMENT_3D('',#40020,#16867,#16868);
#14631=AXIS2_PLACEMENT_3D('',#40044,#16869,#16870);
#14632=AXIS2_PLACEMENT_3D('',#40046,#16871,#16872);
#14633=AXIS2_PLACEMENT_3D('',#40048,#16873,#16874);
#14634=AXIS2_PLACEMENT_3D('',#40090,#16876,#16877);
#14635=AXIS2_PLACEMENT_3D('',#40091,#16878,#16879);
#14636=AXIS2_PLACEMENT_3D('',#40092,#16880,#16881);
#14637=AXIS2_PLACEMENT_3D('',#40103,#16883,#16884);
#14638=AXIS2_PLACEMENT_3D('',#40149,#16886,#16887);
#14639=AXIS2_PLACEMENT_3D('',#40150,#16888,#16889);
#14640=AXIS2_PLACEMENT_3D('',#40201,#16890,#16891);
#14641=AXIS2_PLACEMENT_3D('',#40248,#16892,#16893);
#14642=AXIS2_PLACEMENT_3D('',#40249,#16894,#16895);
#14643=AXIS2_PLACEMENT_3D('',#40354,#16900,#16901);
#14644=AXIS2_PLACEMENT_3D('',#40568,#16905,#16906);
#14645=AXIS2_PLACEMENT_3D('',#40665,#16910,#16911);
#14646=AXIS2_PLACEMENT_3D('',#40683,#16912,#16913);
#14647=AXIS2_PLACEMENT_3D('',#40684,#16914,#16915);
#14648=AXIS2_PLACEMENT_3D('',#40685,#16916,#16917);
#14649=AXIS2_PLACEMENT_3D('',#40702,#16918,#16919);
#14650=AXIS2_PLACEMENT_3D('',#40720,#16920,#16921);
#14651=AXIS2_PLACEMENT_3D('',#40721,#16922,#16923);
#14652=AXIS2_PLACEMENT_3D('',#40722,#16924,#16925);
#14653=AXIS2_PLACEMENT_3D('',#40739,#16926,#16927);
#14654=AXIS2_PLACEMENT_3D('',#40741,#16928,#16929);
#14655=AXIS2_PLACEMENT_3D('',#40743,#16930,#16931);
#14656=AXIS2_PLACEMENT_3D('',#40746,#16933,#16934);
#14657=AXIS2_PLACEMENT_3D('',#40747,#16935,#16936);
#14658=AXIS2_PLACEMENT_3D('',#40822,#16938,#16939);
#14659=AXIS2_PLACEMENT_3D('',#40823,#16940,#16941);
#14660=AXIS2_PLACEMENT_3D('',#40824,#16942,#16943);
#14661=AXIS2_PLACEMENT_3D('',#40826,#16944,#16945);
#14662=AXIS2_PLACEMENT_3D('',#40828,#16946,#16947);
#14663=AXIS2_PLACEMENT_3D('',#40830,#16949,#16950);
#14664=AXIS2_PLACEMENT_3D('',#40832,#16951,#16952);
#14665=AXIS2_PLACEMENT_3D('',#40833,#16953,#16954);
#14666=AXIS2_PLACEMENT_3D('',#40974,#16955,#16956);
#14667=AXIS2_PLACEMENT_3D('',#40978,#16958,#16959);
#14668=AXIS2_PLACEMENT_3D('',#40979,#16960,#16961);
#14669=AXIS2_PLACEMENT_3D('',#40980,#16962,#16963);
#14670=AXIS2_PLACEMENT_3D('',#40982,#16964,#16965);
#14671=AXIS2_PLACEMENT_3D('',#40984,#16966,#16967);
#14672=AXIS2_PLACEMENT_3D('',#40986,#16968,#16969);
#14673=AXIS2_PLACEMENT_3D('',#40989,#16971,#16972);
#14674=AXIS2_PLACEMENT_3D('',#41062,#16973,#16974);
#14675=AXIS2_PLACEMENT_3D('',#41069,#16975,#16976);
#14676=AXIS2_PLACEMENT_3D('',#41071,#16977,#16978);
#14677=AXIS2_PLACEMENT_3D('',#41073,#16979,#16980);
#14678=AXIS2_PLACEMENT_3D('',#41075,#16982,#16983);
#14679=AXIS2_PLACEMENT_3D('',#41077,#16984,#16985);
#14680=AXIS2_PLACEMENT_3D('',#41078,#16986,#16987);
#14681=AXIS2_PLACEMENT_3D('',#41151,#16988,#16989);
#14682=AXIS2_PLACEMENT_3D('',#41158,#16990,#16991);
#14683=AXIS2_PLACEMENT_3D('',#41162,#16993,#16994);
#14684=AXIS2_PLACEMENT_3D('',#41163,#16995,#16996);
#14685=AXIS2_PLACEMENT_3D('',#41164,#16997,#16998);
#14686=AXIS2_PLACEMENT_3D('',#41166,#16999,#17000);
#14687=AXIS2_PLACEMENT_3D('',#41168,#17001,#17002);
#14688=AXIS2_PLACEMENT_3D('',#41170,#17003,#17004);
#14689=AXIS2_PLACEMENT_3D('',#41278,#17006,#17007);
#14690=AXIS2_PLACEMENT_3D('',#41350,#17009,#17010);
#14691=AXIS2_PLACEMENT_3D('',#41351,#17011,#17012);
#14692=AXIS2_PLACEMENT_3D('',#41352,#17013,#17014);
#14693=AXIS2_PLACEMENT_3D('',#41360,#17018,#17019);
#14694=AXIS2_PLACEMENT_3D('',#41364,#17022,#17023);
#14695=AXIS2_PLACEMENT_3D('',#41398,#17025,#17026);
#14696=AXIS2_PLACEMENT_3D('',#41435,#17027,#17028);
#14697=AXIS2_PLACEMENT_3D('',#41437,#17029,#17030);
#14698=AXIS2_PLACEMENT_3D('',#41519,#17031,#17032);
#14699=AXIS2_PLACEMENT_3D('',#41646,#17033,#17034);
#14700=AXIS2_PLACEMENT_3D('',#41691,#17037,#17038);
#14701=AXIS2_PLACEMENT_3D('',#41697,#17041,#17042);
#14702=AXIS2_PLACEMENT_3D('',#41743,#17045,#17046);
#14703=AXIS2_PLACEMENT_3D('',#41849,#17047,#17048);
#14704=AXIS2_PLACEMENT_3D('',#41924,#17049,#17050);
#14705=AXIS2_PLACEMENT_3D('',#42076,#17051,#17052);
#14706=AXIS2_PLACEMENT_3D('',#42078,#17053,#17054);
#14707=AXIS2_PLACEMENT_3D('',#42102,#17058,#17059);
#14708=AXIS2_PLACEMENT_3D('',#42133,#17060,#17061);
#14709=AXIS2_PLACEMENT_3D('',#42134,#17062,#17063);
#14710=AXIS2_PLACEMENT_3D('',#42135,#17064,#17065);
#14711=AXIS2_PLACEMENT_3D('',#42161,#17066,#17067);
#14712=AXIS2_PLACEMENT_3D('',#42162,#17068,#17069);
#14713=AXIS2_PLACEMENT_3D('',#42163,#17070,#17071);
#14714=AXIS2_PLACEMENT_3D('',#42189,#17072,#17073);
#14715=AXIS2_PLACEMENT_3D('',#42215,#17074,#17075);
#14716=AXIS2_PLACEMENT_3D('',#42216,#17076,#17077);
#14717=AXIS2_PLACEMENT_3D('',#42217,#17078,#17079);
#14718=AXIS2_PLACEMENT_3D('',#42218,#17080,#17081);
#14719=AXIS2_PLACEMENT_3D('',#42220,#17083,#17084);
#14720=AXIS2_PLACEMENT_3D('',#42222,#17086,#17087);
#14721=AXIS2_PLACEMENT_3D('',#42223,#17088,#17089);
#14722=AXIS2_PLACEMENT_3D('',#42246,#17090,#17091);
#14723=AXIS2_PLACEMENT_3D('',#42247,#17092,#17093);
#14724=AXIS2_PLACEMENT_3D('',#42272,#17094,#17095);
#14725=AXIS2_PLACEMENT_3D('',#42274,#17097,#17098);
#14726=AXIS2_PLACEMENT_3D('',#42276,#17100,#17101);
#14727=AXIS2_PLACEMENT_3D('',#42277,#17102,#17103);
#14728=AXIS2_PLACEMENT_3D('',#42279,#17105,#17106);
#14729=AXIS2_PLACEMENT_3D('',#42281,#17108,#17109);
#14730=AXIS2_PLACEMENT_3D('',#42282,#17110,#17111);
#14731=AXIS2_PLACEMENT_3D('',#42296,#17113,#17114);
#14732=AXIS2_PLACEMENT_3D('',#42300,#17116,#17117);
#14733=AXIS2_PLACEMENT_3D('',#42304,#17120,#17121);
#14734=AXIS2_PLACEMENT_3D('',#42417,#17123,#17124);
#14735=AXIS2_PLACEMENT_3D('',#42419,#17125,#17126);
#14736=AXIS2_PLACEMENT_3D('',#42425,#17129,#17130);
#14737=AXIS2_PLACEMENT_3D('',#42429,#17132,#17133);
#14738=AXIS2_PLACEMENT_3D('',#42431,#17134,#17135);
#14739=AXIS2_PLACEMENT_3D('',#42433,#17137,#17138);
#14740=AXIS2_PLACEMENT_3D('',#42568,#17140,#17141);
#14741=AXIS2_PLACEMENT_3D('',#42569,#17142,#17143);
#14742=AXIS2_PLACEMENT_3D('',#42724,#17149,#17150);
#14743=AXIS2_PLACEMENT_3D('',#42729,#17152,#17153);
#14744=AXIS2_PLACEMENT_3D('',#42734,#17156,#17157);
#14745=AXIS2_PLACEMENT_3D('',#42738,#17159,#17160);
#14746=AXIS2_PLACEMENT_3D('',#42739,#17161,#17162);
#14747=AXIS2_PLACEMENT_3D('',#42740,#17163,#17164);
#14748=AXIS2_PLACEMENT_3D('',#42783,#17167,#17168);
#14749=AXIS2_PLACEMENT_3D('',#43044,#17169,#17170);
#14750=AXIS2_PLACEMENT_3D('',#43157,#17171,#17172);
#14751=AXIS2_PLACEMENT_3D('',#43265,#17173,#17174);
#14752=AXIS2_PLACEMENT_3D('',#43559,#17175,#17176);
#14753=AXIS2_PLACEMENT_3D('',#43668,#17178,#17179);
#14754=AXIS2_PLACEMENT_3D('',#43670,#17180,#17181);
#14755=AXIS2_PLACEMENT_3D('',#43881,#17182,#17183);
#14756=AXIS2_PLACEMENT_3D('',#43882,#17184,#17185);
#14757=AXIS2_PLACEMENT_3D('',#44158,#17187,#17188);
#14758=AXIS2_PLACEMENT_3D('',#44164,#17192,#17193);
#14759=AXIS2_PLACEMENT_3D('',#44178,#17195,#17196);
#14760=AXIS2_PLACEMENT_3D('',#44186,#17200,#17201);
#14761=AXIS2_PLACEMENT_3D('',#44187,#17202,#17203);
#14762=AXIS2_PLACEMENT_3D('',#44188,#17204,#17205);
#14763=AXIS2_PLACEMENT_3D('',#44294,#17207,#17208);
#14764=AXIS2_PLACEMENT_3D('',#44296,#17209,#17210);
#14765=AXIS2_PLACEMENT_3D('',#44524,#17212,#17213);
#14766=AXIS2_PLACEMENT_3D('',#44575,#17214,#17215);
#14767=AXIS2_PLACEMENT_3D('',#44688,#17216,#17217);
#14768=AXIS2_PLACEMENT_3D('',#44690,#17218,#17219);
#14769=AXIS2_PLACEMENT_3D('',#45157,#17220,#17221);
#14770=AXIS2_PLACEMENT_3D('',#45163,#17222,#17223);
#14771=AXIS2_PLACEMENT_3D('',#45260,#17224,#17225);
#14772=AXIS2_PLACEMENT_3D('',#45288,#17227,#17228);
#14773=AXIS2_PLACEMENT_3D('',#45289,#17229,#17230);
#14774=AXIS2_PLACEMENT_3D('',#45437,#17232,#17233);
#14775=AXIS2_PLACEMENT_3D('',#45504,#17234,#17235);
#14776=AXIS2_PLACEMENT_3D('',#45513,#17240,#17241);
#14777=AXIS2_PLACEMENT_3D('',#45522,#17246,#17247);
#14778=AXIS2_PLACEMENT_3D('',#45531,#17252,#17253);
#14779=AXIS2_PLACEMENT_3D('',#45661,#17255,#17256);
#14780=AXIS2_PLACEMENT_3D('',#45663,#17258,#17259);
#14781=AXIS2_PLACEMENT_3D('',#45793,#17261,#17262);
#14782=AXIS2_PLACEMENT_3D('',#45795,#17264,#17265);
#14783=AXIS2_PLACEMENT_3D('',#45799,#17267,#17268);
#14784=AXIS2_PLACEMENT_3D('',#45803,#17270,#17271);
#14785=AXIS2_PLACEMENT_3D('',#45805,#17273,#17274);
#14786=AXIS2_PLACEMENT_3D('',#45899,#17278,#17279);
#14787=AXIS2_PLACEMENT_3D('',#45999,#17283,#17284);
#14788=AXIS2_PLACEMENT_3D('',#46004,#17286,#17287);
#14789=AXIS2_PLACEMENT_3D('',#46008,#17290,#17291);
#14790=AXIS2_PLACEMENT_3D('',#46009,#17292,#17293);
#14791=AXIS2_PLACEMENT_3D('',#46109,#17297,#17298);
#14792=AXIS2_PLACEMENT_3D('',#46212,#17302,#17303);
#14793=AXIS2_PLACEMENT_3D('',#46213,#17304,#17305);
#14794=AXIS2_PLACEMENT_3D('',#46214,#17306,#17307);
#14795=AXIS2_PLACEMENT_3D('',#46215,#17308,#17309);
#14796=AXIS2_PLACEMENT_3D('',#46216,#17310,#17311);
#14797=AXIS2_PLACEMENT_3D('',#46217,#17312,#17313);
#14798=AXIS2_PLACEMENT_3D('',#46218,#17314,#17315);
#14799=AXIS2_PLACEMENT_3D('',#46222,#17317,#17318);
#14800=AXIS2_PLACEMENT_3D('',#46226,#17320,#17321);
#14801=AXIS2_PLACEMENT_3D('',#46228,#17323,#17324);
#14802=AXIS2_PLACEMENT_3D('',#46232,#17327,#17328);
#14803=AXIS2_PLACEMENT_3D('',#46236,#17331,#17332);
#14804=AXIS2_PLACEMENT_3D('',#46240,#17334,#17335);
#14805=AXIS2_PLACEMENT_3D('',#46244,#17337,#17338);
#14806=AXIS2_PLACEMENT_3D('',#46246,#17340,#17341);
#14807=AXIS2_PLACEMENT_3D('',#46250,#17344,#17345);
#14808=AXIS2_PLACEMENT_3D('',#46254,#17348,#17349);
#14809=AXIS2_PLACEMENT_3D('',#46256,#17350,#17351);
#14810=AXIS2_PLACEMENT_3D('',#46259,#17353,#17354);
#14811=AXIS2_PLACEMENT_3D('',#46260,#17355,#17356);
#14812=AXIS2_PLACEMENT_3D('',#46261,#17357,#17358);
#14813=AXIS2_PLACEMENT_3D('',#46262,#17359,#17360);
#14814=AXIS2_PLACEMENT_3D('',#46422,#17370,#17371);
#14815=AXIS2_PLACEMENT_3D('',#46425,#17373,#17374);
#14816=AXIS2_PLACEMENT_3D('',#46426,#17375,#17376);
#14817=AXIS2_PLACEMENT_3D('',#46427,#17377,#17378);
#14818=AXIS2_PLACEMENT_3D('',#46486,#17379,#17380);
#14819=AXIS2_PLACEMENT_3D('',#46487,#17381,#17382);
#14820=AXIS2_PLACEMENT_3D('',#46496,#17384,#17385);
#14821=AXIS2_PLACEMENT_3D('',#46615,#17386,#17387);
#14822=AXIS2_PLACEMENT_3D('',#46616,#17388,#17389);
#14823=AXIS2_PLACEMENT_3D('',#46681,#17390,#17391);
#14824=AXIS2_PLACEMENT_3D('',#46683,#17392,#17393);
#14825=AXIS2_PLACEMENT_3D('',#46685,#17395,#17396);
#14826=AXIS2_PLACEMENT_3D('',#46690,#17397,#17398);
#14827=AXIS2_PLACEMENT_3D('',#46692,#17399,#17400);
#14828=AXIS2_PLACEMENT_3D('',#46694,#17402,#17403);
#14829=AXIS2_PLACEMENT_3D('',#46695,#17404,#17405);
#14830=AXIS2_PLACEMENT_3D('',#46697,#17407,#17408);
#14831=AXIS2_PLACEMENT_3D('',#46698,#17409,#17410);
#14832=AXIS2_PLACEMENT_3D('',#46703,#17411,#17412);
#14833=AXIS2_PLACEMENT_3D('',#46704,#17413,#17414);
#14834=AXIS2_PLACEMENT_3D('',#46763,#17415,#17416);
#14835=AXIS2_PLACEMENT_3D('',#46843,#17417,#17418);
#14836=AXIS2_PLACEMENT_3D('',#46844,#17419,#17420);
#14837=AXIS2_PLACEMENT_3D('',#46909,#17421,#17422);
#14838=AXIS2_PLACEMENT_3D('',#46911,#17423,#17424);
#14839=AXIS2_PLACEMENT_3D('',#46913,#17426,#17427);
#14840=AXIS2_PLACEMENT_3D('',#46926,#17429,#17430);
#14841=AXIS2_PLACEMENT_3D('',#46927,#17431,#17432);
#14842=AXIS2_PLACEMENT_3D('',#46963,#17433,#17434);
#14843=AXIS2_PLACEMENT_3D('',#46965,#17435,#17436);
#14844=AXIS2_PLACEMENT_3D('',#47018,#17438,#17439);
#14845=AXIS2_PLACEMENT_3D('',#47042,#17440,#17441);
#14846=AXIS2_PLACEMENT_3D('',#47044,#17442,#17443);
#14847=AXIS2_PLACEMENT_3D('',#47047,#17445,#17446);
#14848=AXIS2_PLACEMENT_3D('',#47088,#17447,#17448);
#14849=AXIS2_PLACEMENT_3D('',#47089,#17449,#17450);
#14850=AXIS2_PLACEMENT_3D('',#47090,#17451,#17452);
#14851=AXIS2_PLACEMENT_3D('',#47104,#17454,#17455);
#14852=AXIS2_PLACEMENT_3D('',#47145,#17456,#17457);
#14853=AXIS2_PLACEMENT_3D('',#47146,#17458,#17459);
#14854=AXIS2_PLACEMENT_3D('',#47197,#17460,#17461);
#14855=AXIS2_PLACEMENT_3D('',#47244,#17462,#17463);
#14856=AXIS2_PLACEMENT_3D('',#47245,#17464,#17465);
#14857=AXIS2_PLACEMENT_3D('',#47305,#17469,#17470);
#14858=AXIS2_PLACEMENT_3D('',#47306,#17471,#17472);
#14859=AXIS2_PLACEMENT_3D('',#47368,#17474,#17475);
#14860=AXIS2_PLACEMENT_3D('',#47463,#17479,#17480);
#14861=AXIS2_PLACEMENT_3D('',#47465,#17481,#17482);
#14862=AXIS2_PLACEMENT_3D('',#47469,#17484,#17485);
#14863=AXIS2_PLACEMENT_3D('',#47471,#17486,#17487);
#14864=AXIS2_PLACEMENT_3D('',#47556,#17491,#17492);
#14865=AXIS2_PLACEMENT_3D('',#47557,#17493,#17494);
#14866=AXIS2_PLACEMENT_3D('',#47659,#17499,#17500);
#14867=AXIS2_PLACEMENT_3D('',#47873,#17504,#17505);
#14868=AXIS2_PLACEMENT_3D('',#47973,#17509,#17510);
#14869=AXIS2_PLACEMENT_3D('',#47975,#17511,#17512);
#14870=AXIS2_PLACEMENT_3D('',#47976,#17513,#17514);
#14871=AXIS2_PLACEMENT_3D('',#47993,#17515,#17516);
#14872=AXIS2_PLACEMENT_3D('',#48010,#17517,#17518);
#14873=AXIS2_PLACEMENT_3D('',#48012,#17519,#17520);
#14874=AXIS2_PLACEMENT_3D('',#48013,#17521,#17522);
#14875=AXIS2_PLACEMENT_3D('',#48030,#17523,#17524);
#14876=AXIS2_PLACEMENT_3D('',#48047,#17525,#17526);
#14877=AXIS2_PLACEMENT_3D('',#48049,#17527,#17528);
#14878=AXIS2_PLACEMENT_3D('',#48050,#17529,#17530);
#14879=AXIS2_PLACEMENT_3D('',#48051,#17531,#17532);
#14880=AXIS2_PLACEMENT_3D('',#48052,#17533,#17534);
#14881=AXIS2_PLACEMENT_3D('',#48108,#17536,#17537);
#14882=AXIS2_PLACEMENT_3D('',#48109,#17538,#17539);
#14883=AXIS2_PLACEMENT_3D('',#48111,#17540,#17541);
#14884=AXIS2_PLACEMENT_3D('',#48112,#17542,#17543);
#14885=AXIS2_PLACEMENT_3D('',#48113,#17544,#17545);
#14886=AXIS2_PLACEMENT_3D('',#48115,#17546,#17547);
#14887=AXIS2_PLACEMENT_3D('',#48116,#17548,#17549);
#14888=AXIS2_PLACEMENT_3D('',#48206,#17550,#17551);
#14889=AXIS2_PLACEMENT_3D('',#48208,#17552,#17553);
#14890=AXIS2_PLACEMENT_3D('',#48209,#17554,#17555);
#14891=AXIS2_PLACEMENT_3D('',#48210,#17556,#17557);
#14892=AXIS2_PLACEMENT_3D('',#48212,#17558,#17559);
#14893=AXIS2_PLACEMENT_3D('',#48213,#17560,#17561);
#14894=AXIS2_PLACEMENT_3D('',#48215,#17562,#17563);
#14895=AXIS2_PLACEMENT_3D('',#48216,#17564,#17565);
#14896=AXIS2_PLACEMENT_3D('',#48331,#17566,#17567);
#14897=AXIS2_PLACEMENT_3D('',#48333,#17568,#17569);
#14898=AXIS2_PLACEMENT_3D('',#48334,#17570,#17571);
#14899=AXIS2_PLACEMENT_3D('',#48335,#17572,#17573);
#14900=AXIS2_PLACEMENT_3D('',#48337,#17574,#17575);
#14901=AXIS2_PLACEMENT_3D('',#48338,#17576,#17577);
#14902=AXIS2_PLACEMENT_3D('',#48402,#17578,#17579);
#14903=AXIS2_PLACEMENT_3D('',#48404,#17580,#17581);
#14904=AXIS2_PLACEMENT_3D('',#48405,#17582,#17583);
#14905=AXIS2_PLACEMENT_3D('',#48406,#17584,#17585);
#14906=AXIS2_PLACEMENT_3D('',#48407,#17586,#17587);
#14907=AXIS2_PLACEMENT_3D('',#48409,#17588,#17589);
#14908=AXIS2_PLACEMENT_3D('',#48410,#17590,#17591);
#14909=AXIS2_PLACEMENT_3D('',#48497,#17592,#17593);
#14910=AXIS2_PLACEMENT_3D('',#48553,#17595,#17596);
#14911=AXIS2_PLACEMENT_3D('',#48554,#17597,#17598);
#14912=AXIS2_PLACEMENT_3D('',#48562,#17602,#17603);
#14913=AXIS2_PLACEMENT_3D('',#48566,#17606,#17607);
#14914=AXIS2_PLACEMENT_3D('',#48610,#17608,#17609);
#14915=AXIS2_PLACEMENT_3D('',#48647,#17610,#17611);
#14916=AXIS2_PLACEMENT_3D('',#48649,#17612,#17613);
#14917=AXIS2_PLACEMENT_3D('',#48731,#17614,#17615);
#14918=AXIS2_PLACEMENT_3D('',#48851,#17616,#17617);
#14919=AXIS2_PLACEMENT_3D('',#48882,#17619,#17620);
#14920=AXIS2_PLACEMENT_3D('',#48890,#17624,#17625);
#14921=AXIS2_PLACEMENT_3D('',#48937,#17627,#17628);
#14922=AXIS2_PLACEMENT_3D('',#48988,#17629,#17630);
#14923=AXIS2_PLACEMENT_3D('',#49072,#17631,#17632);
#14924=AXIS2_PLACEMENT_3D('',#49224,#17633,#17634);
#14925=AXIS2_PLACEMENT_3D('',#49226,#17635,#17636);
#14926=AXIS2_PLACEMENT_3D('',#49230,#17638,#17639);
#14927=AXIS2_PLACEMENT_3D('',#49234,#17641,#17642);
#14928=AXIS2_PLACEMENT_3D('',#49237,#17644,#17645);
#14929=AXIS2_PLACEMENT_3D('',#49238,#17646,#17647);
#14930=AXIS2_PLACEMENT_3D('',#49269,#17648,#17649);
#14931=AXIS2_PLACEMENT_3D('',#49270,#17650,#17651);
#14932=AXIS2_PLACEMENT_3D('',#49271,#17652,#17653);
#14933=AXIS2_PLACEMENT_3D('',#49297,#17654,#17655);
#14934=AXIS2_PLACEMENT_3D('',#49298,#17656,#17657);
#14935=AXIS2_PLACEMENT_3D('',#49299,#17658,#17659);
#14936=AXIS2_PLACEMENT_3D('',#49325,#17660,#17661);
#14937=AXIS2_PLACEMENT_3D('',#49351,#17662,#17663);
#14938=AXIS2_PLACEMENT_3D('',#49352,#17664,#17665);
#14939=AXIS2_PLACEMENT_3D('',#49353,#17666,#17667);
#14940=AXIS2_PLACEMENT_3D('',#49356,#17668,#17669);
#14941=AXIS2_PLACEMENT_3D('',#49360,#17671,#17672);
#14942=AXIS2_PLACEMENT_3D('',#49362,#17674,#17675);
#14943=AXIS2_PLACEMENT_3D('',#49366,#17677,#17678);
#14944=AXIS2_PLACEMENT_3D('',#49370,#17680,#17681);
#14945=AXIS2_PLACEMENT_3D('',#49372,#17683,#17684);
#14946=AXIS2_PLACEMENT_3D('',#49380,#17686,#17687);
#14947=AXIS2_PLACEMENT_3D('',#49384,#17690,#17691);
#14948=AXIS2_PLACEMENT_3D('',#49439,#17693,#17694);
#14949=AXIS2_PLACEMENT_3D('',#49447,#17696,#17697);
#14950=AXIS2_PLACEMENT_3D('',#49449,#17699,#17700);
#14951=AXIS2_PLACEMENT_3D('',#49457,#17705,#17706);
#14952=AXIS2_PLACEMENT_3D('',#49463,#17710,#17711);
#14953=AXIS2_PLACEMENT_3D('',#49593,#17713,#17714);
#14954=AXIS2_PLACEMENT_3D('',#49595,#17716,#17717);
#14955=AXIS2_PLACEMENT_3D('',#49725,#17719,#17720);
#14956=AXIS2_PLACEMENT_3D('',#49727,#17722,#17723);
#14957=AXIS2_PLACEMENT_3D('',#49731,#17725,#17726);
#14958=AXIS2_PLACEMENT_3D('',#49735,#17728,#17729);
#14959=AXIS2_PLACEMENT_3D('',#49737,#17731,#17732);
#14960=AXIS2_PLACEMENT_3D('',#49831,#17736,#17737);
#14961=AXIS2_PLACEMENT_3D('',#49931,#17741,#17742);
#14962=AXIS2_PLACEMENT_3D('',#49936,#17744,#17745);
#14963=AXIS2_PLACEMENT_3D('',#49940,#17748,#17749);
#14964=AXIS2_PLACEMENT_3D('',#49941,#17750,#17751);
#14965=AXIS2_PLACEMENT_3D('',#50041,#17755,#17756);
#14966=AXIS2_PLACEMENT_3D('',#50144,#17760,#17761);
#14967=AXIS2_PLACEMENT_3D('',#50145,#17762,#17763);
#14968=AXIS2_PLACEMENT_3D('',#50146,#17764,#17765);
#14969=AXIS2_PLACEMENT_3D('',#50147,#17766,#17767);
#14970=AXIS2_PLACEMENT_3D('',#50148,#17768,#17769);
#14971=AXIS2_PLACEMENT_3D('',#50149,#17770,#17771);
#14972=AXIS2_PLACEMENT_3D('',#50150,#17772,#17773);
#14973=AXIS2_PLACEMENT_3D('',#50154,#17775,#17776);
#14974=AXIS2_PLACEMENT_3D('',#50158,#17778,#17779);
#14975=AXIS2_PLACEMENT_3D('',#50160,#17781,#17782);
#14976=AXIS2_PLACEMENT_3D('',#50164,#17785,#17786);
#14977=AXIS2_PLACEMENT_3D('',#50168,#17789,#17790);
#14978=AXIS2_PLACEMENT_3D('',#50172,#17792,#17793);
#14979=AXIS2_PLACEMENT_3D('',#50176,#17795,#17796);
#14980=AXIS2_PLACEMENT_3D('',#50178,#17798,#17799);
#14981=AXIS2_PLACEMENT_3D('',#50182,#17802,#17803);
#14982=AXIS2_PLACEMENT_3D('',#50186,#17806,#17807);
#14983=AXIS2_PLACEMENT_3D('',#50349,#17818,#17819);
#14984=AXIS2_PLACEMENT_3D('',#50352,#17821,#17822);
#14985=AXIS2_PLACEMENT_3D('',#50353,#17823,#17824);
#14986=AXIS2_PLACEMENT_3D('',#50354,#17825,#17826);
#14987=AXIS2_PLACEMENT_3D('',#50413,#17827,#17828);
#14988=AXIS2_PLACEMENT_3D('',#50414,#17829,#17830);
#14989=AXIS2_PLACEMENT_3D('',#50423,#17832,#17833);
#14990=AXIS2_PLACEMENT_3D('',#50425,#17834,#17835);
#14991=AXIS2_PLACEMENT_3D('',#50546,#17837,#17838);
#14992=AXIS2_PLACEMENT_3D('',#50547,#17839,#17840);
#14993=AXIS2_PLACEMENT_3D('',#50612,#17841,#17842);
#14994=AXIS2_PLACEMENT_3D('',#50614,#17843,#17844);
#14995=AXIS2_PLACEMENT_3D('',#50616,#17846,#17847);
#14996=AXIS2_PLACEMENT_3D('',#50618,#17848,#17849);
#14997=AXIS2_PLACEMENT_3D('',#50620,#17851,#17852);
#14998=AXIS2_PLACEMENT_3D('',#50621,#17853,#17854);
#14999=AXIS2_PLACEMENT_3D('',#50623,#17856,#17857);
#15000=AXIS2_PLACEMENT_3D('',#50624,#17858,#17859);
#15001=AXIS2_PLACEMENT_3D('',#50629,#17860,#17861);
#15002=AXIS2_PLACEMENT_3D('',#50630,#17862,#17863);
#15003=AXIS2_PLACEMENT_3D('',#50689,#17864,#17865);
#15004=AXIS2_PLACEMENT_3D('',#50690,#17866,#17867);
#15005=AXIS2_PLACEMENT_3D('',#50770,#17868,#17869);
#15006=AXIS2_PLACEMENT_3D('',#50771,#17870,#17871);
#15007=AXIS2_PLACEMENT_3D('',#50836,#17872,#17873);
#15008=AXIS2_PLACEMENT_3D('',#50838,#17874,#17875);
#15009=AXIS2_PLACEMENT_3D('',#50840,#17877,#17878);
#15010=AXIS2_PLACEMENT_3D('',#50853,#17880,#17881);
#15011=AXIS2_PLACEMENT_3D('',#50854,#17882,#17883);
#15012=AXIS2_PLACEMENT_3D('',#50890,#17884,#17885);
#15013=AXIS2_PLACEMENT_3D('',#50892,#17886,#17887);
#15014=AXIS2_PLACEMENT_3D('',#50945,#17889,#17890);
#15015=AXIS2_PLACEMENT_3D('',#50969,#17891,#17892);
#15016=AXIS2_PLACEMENT_3D('',#50971,#17893,#17894);
#15017=AXIS2_PLACEMENT_3D('',#50974,#17896,#17897);
#15018=AXIS2_PLACEMENT_3D('',#51015,#17898,#17899);
#15019=AXIS2_PLACEMENT_3D('',#51016,#17900,#17901);
#15020=AXIS2_PLACEMENT_3D('',#51017,#17902,#17903);
#15021=AXIS2_PLACEMENT_3D('',#51032,#17905,#17906);
#15022=AXIS2_PLACEMENT_3D('',#51078,#17908,#17909);
#15023=AXIS2_PLACEMENT_3D('',#51079,#17910,#17911);
#15024=AXIS2_PLACEMENT_3D('',#51130,#17912,#17913);
#15025=AXIS2_PLACEMENT_3D('',#51177,#17914,#17915);
#15026=AXIS2_PLACEMENT_3D('',#51178,#17916,#17917);
#15027=AXIS2_PLACEMENT_3D('',#51280,#17922,#17923);
#15028=AXIS2_PLACEMENT_3D('',#51494,#17927,#17928);
#15029=AXIS2_PLACEMENT_3D('',#51594,#17932,#17933);
#15030=AXIS2_PLACEMENT_3D('',#51596,#17934,#17935);
#15031=AXIS2_PLACEMENT_3D('',#51597,#17936,#17937);
#15032=AXIS2_PLACEMENT_3D('',#51614,#17938,#17939);
#15033=AXIS2_PLACEMENT_3D('',#51631,#17940,#17941);
#15034=AXIS2_PLACEMENT_3D('',#51633,#17942,#17943);
#15035=AXIS2_PLACEMENT_3D('',#51634,#17944,#17945);
#15036=AXIS2_PLACEMENT_3D('',#51651,#17946,#17947);
#15037=AXIS2_PLACEMENT_3D('',#51668,#17948,#17949);
#15038=AXIS2_PLACEMENT_3D('',#51670,#17950,#17951);
#15039=AXIS2_PLACEMENT_3D('',#51672,#17952,#17953);
#15040=AXIS2_PLACEMENT_3D('',#51675,#17955,#17956);
#15041=AXIS2_PLACEMENT_3D('',#51676,#17957,#17958);
#15042=AXIS2_PLACEMENT_3D('',#51733,#17960,#17961);
#15043=AXIS2_PLACEMENT_3D('',#51734,#17962,#17963);
#15044=AXIS2_PLACEMENT_3D('',#51735,#17964,#17965);
#15045=AXIS2_PLACEMENT_3D('',#51739,#17967,#17968);
#15046=AXIS2_PLACEMENT_3D('',#51740,#17969,#17970);
#15047=AXIS2_PLACEMENT_3D('',#51741,#17971,#17972);
#15048=AXIS2_PLACEMENT_3D('',#51743,#17973,#17974);
#15049=AXIS2_PLACEMENT_3D('',#51744,#17975,#17976);
#15050=AXIS2_PLACEMENT_3D('',#51872,#17977,#17978);
#15051=AXIS2_PLACEMENT_3D('',#51874,#17979,#17980);
#15052=AXIS2_PLACEMENT_3D('',#51876,#17981,#17982);
#15053=AXIS2_PLACEMENT_3D('',#51878,#17984,#17985);
#15054=AXIS2_PLACEMENT_3D('',#51880,#17986,#17987);
#15055=AXIS2_PLACEMENT_3D('',#51882,#17988,#17989);
#15056=AXIS2_PLACEMENT_3D('',#51886,#17991,#17992);
#15057=AXIS2_PLACEMENT_3D('',#51887,#17993,#17994);
#15058=AXIS2_PLACEMENT_3D('',#51969,#17995,#17996);
#15059=AXIS2_PLACEMENT_3D('',#52004,#17997,#17998);
#15060=AXIS2_PLACEMENT_3D('',#52008,#18000,#18001);
#15061=AXIS2_PLACEMENT_3D('',#52009,#18002,#18003);
#15062=AXIS2_PLACEMENT_3D('',#52010,#18004,#18005);
#15063=AXIS2_PLACEMENT_3D('',#52012,#18006,#18007);
#15064=AXIS2_PLACEMENT_3D('',#52013,#18008,#18009);
#15065=AXIS2_PLACEMENT_3D('',#52072,#18010,#18011);
#15066=AXIS2_PLACEMENT_3D('',#52079,#18012,#18013);
#15067=AXIS2_PLACEMENT_3D('',#52081,#18014,#18015);
#15068=AXIS2_PLACEMENT_3D('',#52083,#18016,#18017);
#15069=AXIS2_PLACEMENT_3D('',#52085,#18019,#18020);
#15070=AXIS2_PLACEMENT_3D('',#52087,#18021,#18022);
#15071=AXIS2_PLACEMENT_3D('',#52091,#18024,#18025);
#15072=AXIS2_PLACEMENT_3D('',#52092,#18026,#18027);
#15073=AXIS2_PLACEMENT_3D('',#52214,#18028,#18029);
#15074=AXIS2_PLACEMENT_3D('',#52271,#18031,#18032);
#15075=AXIS2_PLACEMENT_3D('',#52272,#18033,#18034);
#15076=AXIS2_PLACEMENT_3D('',#52273,#18035,#18036);
#15077=AXIS2_PLACEMENT_3D('',#52281,#18040,#18041);
#15078=AXIS2_PLACEMENT_3D('',#52285,#18044,#18045);
#15079=AXIS2_PLACEMENT_3D('',#52331,#18047,#18048);
#15080=AXIS2_PLACEMENT_3D('',#52368,#18049,#18050);
#15081=AXIS2_PLACEMENT_3D('',#52370,#18051,#18052);
#15082=AXIS2_PLACEMENT_3D('',#52452,#18053,#18054);
#15083=AXIS2_PLACEMENT_3D('',#52568,#18055,#18056);
#15084=AXIS2_PLACEMENT_3D('',#52601,#18059,#18060);
#15085=AXIS2_PLACEMENT_3D('',#52609,#18064,#18065);
#15086=AXIS2_PLACEMENT_3D('',#52655,#18067,#18068);
#15087=AXIS2_PLACEMENT_3D('',#52743,#18069,#18070);
#15088=AXIS2_PLACEMENT_3D('',#52824,#18071,#18072);
#15089=AXIS2_PLACEMENT_3D('',#52976,#18073,#18074);
#15090=AXIS2_PLACEMENT_3D('',#52978,#18075,#18076);
#15091=AXIS2_PLACEMENT_3D('',#52982,#18078,#18079);
#15092=AXIS2_PLACEMENT_3D('',#52986,#18081,#18082);
#15093=AXIS2_PLACEMENT_3D('',#52989,#18084,#18085);
#15094=AXIS2_PLACEMENT_3D('',#52990,#18086,#18087);
#15095=AXIS2_PLACEMENT_3D('',#53021,#18088,#18089);
#15096=AXIS2_PLACEMENT_3D('',#53022,#18090,#18091);
#15097=AXIS2_PLACEMENT_3D('',#53023,#18092,#18093);
#15098=AXIS2_PLACEMENT_3D('',#53049,#18094,#18095);
#15099=AXIS2_PLACEMENT_3D('',#53050,#18096,#18097);
#15100=AXIS2_PLACEMENT_3D('',#53051,#18098,#18099);
#15101=AXIS2_PLACEMENT_3D('',#53077,#18100,#18101);
#15102=AXIS2_PLACEMENT_3D('',#53103,#18102,#18103);
#15103=AXIS2_PLACEMENT_3D('',#53104,#18104,#18105);
#15104=AXIS2_PLACEMENT_3D('',#53105,#18106,#18107);
#15105=AXIS2_PLACEMENT_3D('',#53106,#18108,#18109);
#15106=AXIS2_PLACEMENT_3D('',#53108,#18111,#18112);
#15107=AXIS2_PLACEMENT_3D('',#53110,#18114,#18115);
#15108=AXIS2_PLACEMENT_3D('',#53111,#18116,#18117);
#15109=AXIS2_PLACEMENT_3D('',#53158,#18118,#18119);
#15110=AXIS2_PLACEMENT_3D('',#53159,#18120,#18121);
#15111=AXIS2_PLACEMENT_3D('',#53203,#18122,#18123);
#15112=AXIS2_PLACEMENT_3D('',#53211,#18125,#18126);
#15113=AXIS2_PLACEMENT_3D('',#53478,#18130,#18131);
#15114=AXIS2_PLACEMENT_3D('',#53481,#18133,#18134);
#15115=AXIS2_PLACEMENT_3D('',#53482,#18135,#18136);
#15116=AXIS2_PLACEMENT_3D('',#53484,#18137,#18138);
#15117=AXIS2_PLACEMENT_3D('',#53485,#18139,#18140);
#15118=AXIS2_PLACEMENT_3D('',#53486,#18141,#18142);
#15119=AXIS2_PLACEMENT_3D('',#53494,#18144,#18145);
#15120=AXIS2_PLACEMENT_3D('',#53506,#18148,#18149);
#15121=AXIS2_PLACEMENT_3D('',#53748,#18153,#18154);
#15122=AXIS2_PLACEMENT_3D('',#53754,#18158,#18159);
#15123=AXIS2_PLACEMENT_3D('',#53756,#18160,#18161);
#15124=AXIS2_PLACEMENT_3D('',#53757,#18162,#18163);
#15125=AXIS2_PLACEMENT_3D('',#53758,#18164,#18165);
#15126=AXIS2_PLACEMENT_3D('',#53760,#18166,#18167);
#15127=AXIS2_PLACEMENT_3D('',#53761,#18168,#18169);
#15128=AXIS2_PLACEMENT_3D('',#53763,#18170,#18171);
#15129=AXIS2_PLACEMENT_3D('',#53764,#18172,#18173);
#15130=AXIS2_PLACEMENT_3D('',#53765,#18174,#18175);
#15131=AXIS2_PLACEMENT_3D('',#53774,#18176,#18177);
#15132=AXIS2_PLACEMENT_3D('',#53927,#18178,#18179);
#15133=AXIS2_PLACEMENT_3D('',#53936,#18184,#18185);
#15134=AXIS2_PLACEMENT_3D('',#53937,#18186,#18187);
#15135=AXIS2_PLACEMENT_3D('',#53938,#18188,#18189);
#15136=AXIS2_PLACEMENT_3D('',#54217,#18190,#18191);
#15137=AXIS2_PLACEMENT_3D('',#54218,#18192,#18193);
#15138=AXIS2_PLACEMENT_3D('',#54219,#18194,#18195);
#15139=AXIS2_PLACEMENT_3D('',#54329,#18196,#18197);
#15140=AXIS2_PLACEMENT_3D('',#54330,#18198,#18199);
#15141=AXIS2_PLACEMENT_3D('',#54331,#18200,#18201);
#15142=AXIS2_PLACEMENT_3D('',#54441,#18202,#18203);
#15143=AXIS2_PLACEMENT_3D('',#54630,#18204,#18205);
#15144=AXIS2_PLACEMENT_3D('',#54633,#18206,#18207);
#15145=AXIS2_PLACEMENT_3D('',#54637,#18209,#18210);
#15146=AXIS2_PLACEMENT_3D('',#54639,#18212,#18213);
#15147=AXIS2_PLACEMENT_3D('',#54645,#18217,#18218);
#15148=AXIS2_PLACEMENT_3D('',#54647,#18219,#18220);
#15149=AXIS2_PLACEMENT_3D('',#54649,#18221,#18222);
#15150=AXIS2_PLACEMENT_3D('',#54651,#18224,#18225);
#15151=AXIS2_PLACEMENT_3D('',#54657,#18229,#18230);
#15152=AXIS2_PLACEMENT_3D('',#54662,#18232,#18233);
#15153=AXIS2_PLACEMENT_3D('',#54665,#18235,#18236);
#15154=AXIS2_PLACEMENT_3D('',#54666,#18237,#18238);
#15155=AXIS2_PLACEMENT_3D('',#54669,#18239,#18240);
#15156=AXIS2_PLACEMENT_3D('',#54672,#18242,#18243);
#15157=AXIS2_PLACEMENT_3D('',#54674,#18245,#18246);
#15158=AXIS2_PLACEMENT_3D('',#54676,#18247,#18248);
#15159=AXIS2_PLACEMENT_3D('',#54677,#18249,#18250);
#15160=AXIS2_PLACEMENT_3D('',#54689,#18252,#18253);
#15161=AXIS2_PLACEMENT_3D('',#54691,#18254,#18255);
#15162=AXIS2_PLACEMENT_3D('',#54692,#18256,#18257);
#15163=AXIS2_PLACEMENT_3D('',#54693,#18258,#18259);
#15164=AXIS2_PLACEMENT_3D('',#54696,#18261,#18262);
#15165=AXIS2_PLACEMENT_3D('',#54698,#18264,#18265);
#15166=AXIS2_PLACEMENT_3D('',#54700,#18266,#18267);
#15167=AXIS2_PLACEMENT_3D('',#54702,#18268,#18269);
#15168=AXIS2_PLACEMENT_3D('',#54720,#18271,#18272);
#15169=AXIS2_PLACEMENT_3D('',#54721,#18273,#18274);
#15170=AXIS2_PLACEMENT_3D('',#54722,#18275,#18276);
#15171=AXIS2_PLACEMENT_3D('',#54733,#18278,#18279);
#15172=AXIS2_PLACEMENT_3D('',#54734,#18280,#18281);
#15173=AXIS2_PLACEMENT_3D('',#54745,#18283,#18284);
#15174=AXIS2_PLACEMENT_3D('',#54746,#18285,#18286);
#15175=AXIS2_PLACEMENT_3D('',#54747,#18287,#18288);
#15176=AXIS2_PLACEMENT_3D('',#54749,#18290,#18291);
#15177=AXIS2_PLACEMENT_3D('',#54751,#18292,#18293);
#15178=AXIS2_PLACEMENT_3D('',#54752,#18294,#18295);
#15179=AXIS2_PLACEMENT_3D('',#54755,#18296,#18297);
#15180=AXIS2_PLACEMENT_3D('',#54756,#18298,#18299);
#15181=AXIS2_PLACEMENT_3D('',#54757,#18300,#18301);
#15182=AXIS2_PLACEMENT_3D('',#54857,#18302,#18303);
#15183=AXIS2_PLACEMENT_3D('',#54922,#18304,#18305);
#15184=AXIS2_PLACEMENT_3D('',#55084,#18306,#18307);
#15185=AXIS2_PLACEMENT_3D('',#55111,#18309,#18310);
#15186=AXIS2_PLACEMENT_3D('',#55141,#18311,#18312);
#15187=AXIS2_PLACEMENT_3D('',#55192,#18313,#18314);
#15188=AXIS2_PLACEMENT_3D('',#55193,#18315,#18316);
#15189=AXIS2_PLACEMENT_3D('',#55195,#18318,#18319);
#15190=AXIS2_PLACEMENT_3D('',#55524,#18322,#18323);
#15191=AXIS2_PLACEMENT_3D('',#55679,#18324,#18325);
#15192=AXIS2_PLACEMENT_3D('',#55789,#18326,#18327);
#15193=AXIS2_PLACEMENT_3D('',#55889,#18328,#18329);
#15194=AXIS2_PLACEMENT_3D('',#55890,#18330,#18331);
#15195=AXIS2_PLACEMENT_3D('',#55892,#18332,#18333);
#15196=AXIS2_PLACEMENT_3D('',#55893,#18334,#18335);
#15197=AXIS2_PLACEMENT_3D('',#55894,#18336,#18337);
#15198=AXIS2_PLACEMENT_3D('',#55933,#18338,#18339);
#15199=AXIS2_PLACEMENT_3D('',#55964,#18340,#18341);
#15200=AXIS2_PLACEMENT_3D('',#55965,#18342,#18343);
#15201=AXIS2_PLACEMENT_3D('',#55982,#18344,#18345);
#15202=AXIS2_PLACEMENT_3D('',#56003,#18346,#18347);
#15203=AXIS2_PLACEMENT_3D('',#56006,#18348,#18349);
#15204=AXIS2_PLACEMENT_3D('',#56159,#18351,#18352);
#15205=AXIS2_PLACEMENT_3D('',#56445,#18353,#18354);
#15206=AXIS2_PLACEMENT_3D('',#62693,#18356,#18357);
#15207=AXIS2_PLACEMENT_3D('',#62695,#18358,#18359);
#15208=AXIS2_PLACEMENT_3D('',#62697,#18361,#18362);
#15209=AXIS2_PLACEMENT_3D('',#62700,#18364,#18365);
#15210=AXIS2_PLACEMENT_3D('',#62701,#18366,#18367);
#15211=AXIS2_PLACEMENT_3D('',#62702,#18368,#18369);
#15212=AXIS2_PLACEMENT_3D('',#62703,#18370,#18371);
#15213=DIRECTION('axis',(0.,0.,1.));
#15214=DIRECTION('refdir',(1.,0.,0.));
#15215=DIRECTION('axis',(0.,0.,1.));
#15216=DIRECTION('refdir',(1.,0.,0.));
#15217=DIRECTION('axis',(0.,0.,1.));
#15218=DIRECTION('refdir',(1.,0.,0.));
#15219=DIRECTION('',(0.999999496644423,8.5828716006156E-6,0.00100331312911039));
#15220=DIRECTION('center_axis',(-1.4147627315114E-14,1.,2.91773846376353E-14));
#15221=DIRECTION('ref_axis',(0.860645511022794,-2.68116595134383E-15,0.509204580062192));
#15222=DIRECTION('center_axis',(-0.974258387750637,0.000368788232323974,
0.225433932434247));
#15223=DIRECTION('ref_axis',(-0.000364754664713457,-0.999999931704356,5.95425694081125E-5));
#15224=DIRECTION('center_axis',(-8.65444318607682E-15,1.,-3.12112780748301E-14));
#15225=DIRECTION('ref_axis',(0.932332510911395,-3.21724539700486E-15,-0.361602114343449));
#15226=DIRECTION('center_axis',(1.84889274661171E-32,1.,-1.38777878078145E-17));
#15227=DIRECTION('ref_axis',(1.,-1.84889274661171E-32,-1.61392224254204E-46));
#15228=DIRECTION('center_axis',(1.84889274661171E-32,1.,-1.38777878078145E-17));
#15229=DIRECTION('ref_axis',(0.,1.38777878078145E-17,1.));
#15230=DIRECTION('center_axis',(-1.84889274661171E-32,-1.,1.38777878078145E-17));
#15231=DIRECTION('ref_axis',(-1.61648809666376E-46,-1.38777878078145E-17,
-1.));
#15232=DIRECTION('center_axis',(2.01253746037858E-48,-1.,-2.07704186959966E-33));
#15233=DIRECTION('ref_axis',(-0.999390949307359,-7.24804419670637E-35,0.0348959946488859));
#15234=DIRECTION('',(0.,-1.,0.));
#15235=DIRECTION('center_axis',(-1.22464679914735E-16,-1.,1.54074395550979E-32));
#15236=DIRECTION('ref_axis',(-0.999390949307359,1.22390092716609E-16,0.0348959946488859));
#15237=DIRECTION('',(2.01253746037858E-48,-1.,-2.07704186959966E-33));
#15238=DIRECTION('center_axis',(-1.22464679914735E-16,-1.,1.54074395550979E-32));
#15239=DIRECTION('ref_axis',(-0.999390949307359,1.22390092716609E-16,0.0348959946488859));
#15240=DIRECTION('center_axis',(0.999390949307243,7.24804419739569E-35,
-0.0348959946522047));
#15241=DIRECTION('ref_axis',(0.0348959946522047,-4.27352681538855E-18,0.999390949307243));
#15242=DIRECTION('',(0.,-1.,0.));
#15243=DIRECTION('',(0.0348959946522047,-4.27352681538855E-18,0.999390949307244));
#15244=DIRECTION('',(0.0348959946522047,-4.27352681538855E-18,0.999390949307244));
#15245=DIRECTION('center_axis',(2.01253746037858E-48,-1.,-2.07704186959966E-33));
#15246=DIRECTION('ref_axis',(0.99939094930727,7.24804419723793E-35,-0.0348959946514451));
#15247=DIRECTION('',(0.,-1.,0.));
#15248=DIRECTION('center_axis',(-1.22464679914735E-16,-1.,1.54074395550979E-32));
#15249=DIRECTION('ref_axis',(0.99939094930727,-1.22390092716598E-16,-0.0348959946514451));
#15250=DIRECTION('center_axis',(-1.22464679914735E-16,-1.,1.54074395550979E-32));
#15251=DIRECTION('ref_axis',(0.99939094930727,-1.22390092716598E-16,-0.0348959946514451));
#15252=DIRECTION('center_axis',(2.01253746037858E-48,-1.,-2.07704186959966E-33));
#15253=DIRECTION('ref_axis',(8.31672439791946E-8,2.07704186959965E-33,-0.999999999999997));
#15254=DIRECTION('',(0.,-1.,0.));
#15255=DIRECTION('center_axis',(1.22464679914735E-16,1.,-1.54074395550979E-32));
#15256=DIRECTION('ref_axis',(8.31672439791946E-8,-1.01850499287102E-23,
-0.999999999999997));
#15257=DIRECTION('',(0.,-1.,0.));
#15258=DIRECTION('center_axis',(1.22464679914735E-16,1.,-1.54074395550979E-32));
#15259=DIRECTION('ref_axis',(8.31672439791946E-8,-1.01850499287102E-23,
-0.999999999999997));
#15260=DIRECTION('',(0.,-1.,0.));
#15261=DIRECTION('center_axis',(2.44929359829471E-16,1.,2.90054629002003E-32));
#15262=DIRECTION('ref_axis',(8.31672441071912E-8,-2.03700998289502E-23,
-0.999999999999997));
#15263=DIRECTION('',(2.44929359829471E-16,1.,2.90054629002003E-32));
#15264=DIRECTION('center_axis',(-2.44929359829471E-16,-1.,-2.90054629002003E-32));
#15265=DIRECTION('ref_axis',(8.31672441071912E-8,-2.03700998289502E-23,
-0.999999999999997));
#15266=DIRECTION('',(3.08931624243522E-16,1.,5.64901958948124E-32));
#15267=DIRECTION('center_axis',(2.44929359829471E-16,1.,2.90054629002003E-32));
#15268=DIRECTION('ref_axis',(8.31672441071912E-8,-2.03700998289502E-23,
-0.999999999999997));
#15269=DIRECTION('',(2.44929359829471E-16,1.,2.90054629002003E-32));
#15270=DIRECTION('center_axis',(-2.44929359829471E-16,-1.,-2.90054629002003E-32));
#15271=DIRECTION('ref_axis',(8.31672441071912E-8,-2.03700998289502E-23,
-0.999999999999997));
#15272=DIRECTION('center_axis',(-0.999390809082568,7.24887827125139E-35,
-0.0349000103336809));
#15273=DIRECTION('ref_axis',(0.0349000103336809,-4.2740185945352E-18,-0.999390809082567));
#15274=DIRECTION('',(0.,-1.,0.));
#15275=DIRECTION('',(-0.0349000103336809,4.2740185945352E-18,0.999390809082568));
#15276=DIRECTION('',(0.034900010333681,-8.54803718907039E-18,-0.999390809082568));
#15277=DIRECTION('',(-2.44929359829471E-16,-1.,-2.90054629002003E-32));
#15278=DIRECTION('',(-0.034900010333681,8.54803718907039E-18,0.999390809082568));
#15279=DIRECTION('',(0.034900010333681,-8.54803718907039E-18,-0.999390809082568));
#15280=DIRECTION('',(-2.44929359829471E-16,-1.,-2.90054629002003E-32));
#15281=DIRECTION('',(-0.034900010333681,8.54803718907039E-18,0.999390809082568));
#15282=DIRECTION('',(-0.0349000103336809,4.2740185945352E-18,0.999390809082568));
#15283=DIRECTION('center_axis',(2.01253746037858E-48,-1.,-2.07704186959966E-33));
#15284=DIRECTION('ref_axis',(3.45455386242233E-8,-2.07704186959966E-33,
0.999999999999999));
#15285=DIRECTION('',(0.,-1.,0.));
#15286=DIRECTION('center_axis',(-1.22464679914735E-16,-1.,1.54074395550979E-32));
#15287=DIRECTION('ref_axis',(3.45455386242233E-8,-4.23060831469018E-24,
0.999999999999999));
#15288=DIRECTION('center_axis',(-1.22464679914735E-16,-1.,1.54074395550979E-32));
#15289=DIRECTION('ref_axis',(3.45455386242233E-8,-4.23060831469018E-24,
0.999999999999999));
#15290=DIRECTION('center_axis',(2.01253746037858E-48,-1.,-2.07704186959966E-33));
#15291=DIRECTION('ref_axis',(3.58533757441359E-13,-2.07704186959966E-33,
1.));
#15292=DIRECTION('',(2.01253746037858E-48,-1.,-2.07704186959966E-33));
#15293=DIRECTION('center_axis',(2.01253746037858E-48,-1.,-2.07704186959966E-33));
#15294=DIRECTION('ref_axis',(0.,2.07704186959966E-33,-1.));
#15295=DIRECTION('',(-2.01253746037858E-48,1.,2.07704186959966E-33));
#15296=DIRECTION('center_axis',(0.,-1.,0.));
#15297=DIRECTION('ref_axis',(3.04846217139148E-13,0.,1.));
#15298=DIRECTION('center_axis',(-0.999390827019096,-2.15315171366275E-23,
-0.0348994967025028));
#15299=DIRECTION('ref_axis',(0.0348994967025028,-4.27395569286267E-18,-0.999390827019096));
#15300=DIRECTION('',(3.08931624243522E-16,1.,5.64901958948124E-32));
#15301=DIRECTION('',(2.44929359829471E-16,1.,2.90054629002003E-32));
#15302=DIRECTION('',(0.0348994967025007,-4.27395569285713E-18,-0.999390827019096));
#15303=DIRECTION('',(3.08931624243522E-16,1.,5.64901958948124E-32));
#15304=DIRECTION('',(1.86466944328787E-16,1.,2.74847329946121E-32));
#15305=DIRECTION('',(-0.0348780770430102,-0.0350303962233549,0.998777448224687));
#15306=DIRECTION('center_axis',(-0.999390827019098,6.84657107859814E-13,
-0.0348994967024385));
#15307=DIRECTION('ref_axis',(0.0286134871825873,0.572531797440503,-0.819383066258267));
#15308=DIRECTION('',(2.44929359582511E-16,1.,7.07198604047243E-24));
#15309=DIRECTION('center_axis',(0.999390827019114,2.60870635494034E-12,
0.0348994967019748));
#15310=DIRECTION('ref_axis',(0.0335693722889921,-0.273447240783844,-0.961301047410137));
#15311=DIRECTION('',(-0.0348780770430102,0.0350303962233549,0.998777448224687));
#15312=DIRECTION('',(1.86466944328787E-16,1.,2.74847329946121E-32));
#15313=DIRECTION('center_axis',(-0.999657324975557,0.,-0.0261769483078732));
#15314=DIRECTION('ref_axis',(-0.0261769483078732,0.,0.999657324975557));
#15315=DIRECTION('',(-0.0261769483078732,0.,0.999657324975557));
#15316=DIRECTION('',(0.,1.,0.));
#15317=DIRECTION('',(-0.0261679842649796,0.0261679842649793,0.99931500198837));
#15318=DIRECTION('',(-2.44929359829471E-16,-1.,-2.90054629002003E-32));
#15319=DIRECTION('',(-1.22464679914735E-16,-1.,0.));
#15320=DIRECTION('',(-0.0261610129351838,0.0348875520751261,0.99904877764422));
#15321=DIRECTION('',(-2.40277805741928E-16,-1.,-1.77635683940025E-16));
#15322=DIRECTION('',(0.0261610129351839,0.0348875520751261,-0.99904877764422));
#15323=DIRECTION('',(-1.22464679914735E-16,-1.,0.));
#15324=DIRECTION('center_axis',(2.01253746037858E-48,-1.,-2.07704186959966E-33));
#15325=DIRECTION('ref_axis',(3.58533757441359E-13,-2.07704186959966E-33,
1.));
#15326=DIRECTION('',(-2.44929359829471E-16,-1.,-2.90054629002003E-32));
#15327=DIRECTION('center_axis',(2.01253746037858E-48,-1.,-2.07704186959966E-33));
#15328=DIRECTION('ref_axis',(0.,2.07704186959966E-33,-1.));
#15329=DIRECTION('',(2.01253746037858E-48,-1.,-2.07704186959966E-33));
#15330=DIRECTION('center_axis',(0.999390827019096,-4.81482486096809E-35,
0.0348994967025007));
#15331=DIRECTION('ref_axis',(0.0348994967025007,-8.54797426491927E-18,-0.999390827019096));
#15332=DIRECTION('',(3.08931624243522E-16,1.,5.64901958948124E-32));
#15333=DIRECTION('',(0.0348994967025007,-4.27395569285713E-18,-0.999390827019096));
#15334=DIRECTION('',(0.,-1.,0.));
#15335=DIRECTION('center_axis',(0.999390827019096,-2.44780155481232E-16,
0.0348994967025009));
#15336=DIRECTION('ref_axis',(-0.0312115880312597,0.447412441193812,0.893782940225176));
#15337=DIRECTION('',(0.0348780770430102,-0.0350303962233549,-0.998777448224687));
#15338=DIRECTION('center_axis',(0.999657324975557,-2.44845428655104E-16,
0.0261769483078734));
#15339=DIRECTION('ref_axis',(0.0261769483078734,-6.41150319133654E-18,-0.999657324975557));
#15340=DIRECTION('',(-2.44929359829471E-16,-1.,-2.90054629002003E-32));
#15341=DIRECTION('',(0.0261769483078732,0.,-0.999657324975557));
#15342=DIRECTION('',(0.0261610129351838,-0.0348875520751261,-0.99904877764422));
#15343=DIRECTION('',(2.40277805741928E-16,1.,1.77635683940025E-16));
#15344=DIRECTION('',(-0.0261610129351839,-0.0348875520751261,0.99904877764422));
#15345=DIRECTION('',(-2.44929359829471E-16,-1.,-2.90054629002003E-32));
#15346=DIRECTION('',(0.0261679842649796,0.0261679842649793,-0.99931500198837));
#15347=DIRECTION('center_axis',(2.01253746037858E-48,-1.,-2.07704186959966E-33));
#15348=DIRECTION('ref_axis',(-3.58533757441371E-13,2.07704186959966E-33,
-1.));
#15349=DIRECTION('',(2.01253746037858E-48,-1.,-2.07704186959966E-33));
#15350=DIRECTION('center_axis',(2.01253746037858E-48,-1.,-2.07704186959966E-33));
#15351=DIRECTION('ref_axis',(0.,2.07704186959966E-33,-1.));
#15352=DIRECTION('center_axis',(5.92118946467189E-17,3.58298306662994E-13,
-1.));
#15353=DIRECTION('ref_axis',(-1.83697019872097E-16,-1.,-3.58298306662994E-13));
#15354=DIRECTION('center_axis',(-1.73427624151077E-17,2.07704186959966E-33,
1.));
#15355=DIRECTION('ref_axis',(1.,0.,1.73427624151077E-17));
#15356=DIRECTION('',(1.,-2.2624971270292E-33,5.9211894646675E-17));
#15357=DIRECTION('',(0.,-1.,-3.58298306662994E-13));
#15358=DIRECTION('',(1.,-2.2624971270292E-33,5.9211894646675E-17));
#15359=DIRECTION('center_axis',(-1.73427624151077E-17,2.07704186959966E-33,
1.));
#15360=DIRECTION('ref_axis',(1.,0.,1.73427624151077E-17));
#15361=DIRECTION('',(-0.999847618668401,0.0174567878811748,6.07712892202196E-15));
#15362=DIRECTION('center_axis',(2.01253746037858E-48,-1.,-2.07704186959966E-33));
#15363=DIRECTION('ref_axis',(-3.58533757441371E-13,2.07704186959966E-33,
-1.));
#15364=DIRECTION('center_axis',(0.,1.,0.));
#15365=DIRECTION('ref_axis',(-0.999392903361021,0.,-0.0348399872506897));
#15366=DIRECTION('center_axis',(2.01253746037858E-48,-1.,-2.07704186959966E-33));
#15367=DIRECTION('ref_axis',(0.,2.07704186959966E-33,-1.));
#15368=DIRECTION('',(2.01253746037858E-48,-1.,-2.07704186959966E-33));
#15369=DIRECTION('center_axis',(0.999390809082568,0.,-0.0349000103336808));
#15370=DIRECTION('ref_axis',(-0.0349000103336808,0.,-0.999390809082567));
#15371=DIRECTION('',(-6.40022644140512E-17,1.,1.23259516440783E-32));
#15372=DIRECTION('',(0.0349000103336808,-8.54803718907037E-18,0.999390809082568));
#15373=DIRECTION('',(-6.40022644140512E-17,1.,1.23259516440783E-32));
#15374=DIRECTION('',(0.0349000103336808,0.,0.999390809082568));
#15375=DIRECTION('',(-6.40022644140512E-17,1.,1.23259516440783E-32));
#15376=DIRECTION('',(0.0349000103336808,0.,0.999390809082568));
#15377=DIRECTION('',(0.,-1.,0.));
#15378=DIRECTION('',(-0.0349000103336808,0.,-0.999390809082568));
#15379=DIRECTION('',(-6.40022644140512E-17,1.,1.23259516440783E-32));
#15380=DIRECTION('',(0.0349000103336808,0.,0.999390809082568));
#15381=DIRECTION('',(0.,-1.,0.));
#15382=DIRECTION('',(-0.0349000103336808,0.,-0.999390809082568));
#15383=DIRECTION('center_axis',(0.,1.,0.));
#15384=DIRECTION('ref_axis',(-8.31672438703437E-8,0.,-0.999999999999997));
#15385=DIRECTION('',(0.,1.,0.));
#15386=DIRECTION('center_axis',(-2.44929359829471E-16,-1.,-1.84889274661175E-32));
#15387=DIRECTION('ref_axis',(-8.31672438703437E-8,2.03700998184337E-23,
-0.999999999999997));
#15388=DIRECTION('center_axis',(0.,1.,0.));
#15389=DIRECTION('ref_axis',(-8.31672438703437E-8,0.,-0.999999999999997));
#15390=DIRECTION('',(0.,1.,0.));
#15391=DIRECTION('center_axis',(0.,-1.,0.));
#15392=DIRECTION('ref_axis',(-8.31672438703437E-8,0.,-0.999999999999997));
#15393=DIRECTION('center_axis',(0.,1.,0.));
#15394=DIRECTION('ref_axis',(-8.31672438703437E-8,0.,-0.999999999999997));
#15395=DIRECTION('',(0.,1.,0.));
#15396=DIRECTION('center_axis',(0.,-1.,0.));
#15397=DIRECTION('ref_axis',(-8.31672438703437E-8,0.,-0.999999999999997));
#15398=DIRECTION('center_axis',(0.,-1.,0.));
#15399=DIRECTION('ref_axis',(-8.31672438703437E-8,0.,-0.999999999999997));
#15400=DIRECTION('center_axis',(0.999390809082568,0.,-0.0349000103336808));
#15401=DIRECTION('ref_axis',(-0.0349000103336808,0.,-0.999390809082567));
#15402=DIRECTION('',(5.84624155006841E-17,1.,1.23259516440783E-32));
#15403=DIRECTION('',(0.0348780770430099,0.0350303962233549,0.998777448224687));
#15404=DIRECTION('center_axis',(0.999390827019101,-3.29735139312451E-13,
-0.0348994967023627));
#15405=DIRECTION('ref_axis',(0.0335698756354612,0.27339650175631,0.961315461374273));
#15406=DIRECTION('',(2.469591933553E-25,1.,7.07198601146697E-24));
#15407=DIRECTION('center_axis',(-0.999390827019098,-1.29637344349718E-13,
0.0348994967024275));
#15408=DIRECTION('ref_axis',(0.0286637804786465,-0.570462561661816,0.820823277832026));
#15409=DIRECTION('',(0.0348780770430099,-0.0350303962233549,0.998777448224687));
#15410=DIRECTION('',(-6.40022644140512E-17,1.,1.23259516440783E-32));
#15411=DIRECTION('',(-0.0348994967025006,0.,-0.999390827019096));
#15412=DIRECTION('',(0.,1.,0.));
#15413=DIRECTION('',(-6.40022644140512E-17,1.,1.23259516440783E-32));
#15414=DIRECTION('center_axis',(0.999657324975557,0.,-0.0261769483078732));
#15415=DIRECTION('ref_axis',(-0.0261769483078732,0.,-0.999657324975557));
#15416=DIRECTION('',(0.,-1.,0.));
#15417=DIRECTION('',(0.0261769483078732,0.,0.999657324975557));
#15418=DIRECTION('',(0.,-1.,0.));
#15419=DIRECTION('',(-0.0261679842649793,0.0261679842649793,-0.99931500198837));
#15420=DIRECTION('',(0.,-1.,0.));
#15421=DIRECTION('',(0.0261610129351836,-0.0348875520751261,0.99904877764422));
#15422=DIRECTION('',(4.65155408754237E-18,1.,1.77635683940025E-16));
#15423=DIRECTION('',(-0.0261610129351836,-0.0348875520751261,-0.99904877764422));
#15424=DIRECTION('center_axis',(0.999390827019096,-2.15315172296712E-23,
-0.0348994967025005));
#15425=DIRECTION('ref_axis',(-0.0348994967025005,-5.53497673788179E-30,
-0.999390827019096));
#15426=DIRECTION('',(-6.40022644140512E-17,1.,1.23259516440783E-32));
#15427=DIRECTION('',(-0.0348994967025006,8.54791138571422E-18,-0.999390827019096));
#15428=DIRECTION('',(-6.40022644140512E-17,1.,1.23259516440783E-32));
#15429=DIRECTION('',(-0.0348780770430099,-0.0350303962233549,-0.998777448224687));
#15430=DIRECTION('center_axis',(0.999390827019096,0.,-0.0348994967025006));
#15431=DIRECTION('ref_axis',(0.0312115880312596,0.447412441193812,0.893782940225176));
#15432=DIRECTION('center_axis',(-1.,0.,0.));
#15433=DIRECTION('ref_axis',(0.,0.,1.));
#15434=DIRECTION('center_axis',(-1.,0.,0.));
#15435=DIRECTION('ref_axis',(0.,-0.920753566412491,-0.390144678213965));
#15436=DIRECTION('center_axis',(0.,-0.0261769483078722,0.999657324975557));
#15437=DIRECTION('ref_axis',(0.,0.999657324975557,0.0261769483078722));
#15438=DIRECTION('center_axis',(1.,0.,0.));
#15439=DIRECTION('ref_axis',(0.,-0.920753566412491,-0.390144678213965));
#15440=DIRECTION('center_axis',(0.,-0.0261769483078732,0.999657324975557));
#15441=DIRECTION('ref_axis',(-0.707106781186548,0.706864473353021,0.0185098976592669));
#15442=DIRECTION('',(0.,0.0261769483078731,-0.999657324975557));
#15443=DIRECTION('',(0.,-0.0261769483078731,0.999657324975557));
#15444=DIRECTION('center_axis',(-0.468806390173108,-0.717451838303374,-0.515250840123498));
#15445=DIRECTION('ref_axis',(0.744563836302133,-0.634813636335193,0.206485691499289));
#15446=DIRECTION('center_axis',(0.,-1.,-3.58298306662994E-13));
#15447=DIRECTION('ref_axis',(-0.707106781186546,-2.53355162329061E-13,0.707106781186549));
#15448=DIRECTION('',(0.,-1.,-3.58298306662994E-13));
#15449=DIRECTION('',(0.,1.,3.58298306662994E-13));
#15450=DIRECTION('center_axis',(-1.61881500661615E-15,0.0348146897417023,
0.999393784940745));
#15451=DIRECTION('ref_axis',(1.41763218564938E-13,-0.999393784940745,0.0348146897417023));
#15452=DIRECTION('center_axis',(2.06646532197045E-18,-0.999390827019096,
-0.0348994967025007));
#15453=DIRECTION('ref_axis',(2.37431312121158E-17,0.0348994967025007,-0.999390827019096));
#15454=DIRECTION('',(1.,2.06772492412617E-18,0.));
#15455=DIRECTION('',(-4.93261036708821E-33,-0.0348994967025007,0.999390827019096));
#15456=DIRECTION('',(1.,0.,5.9211894646675E-17));
#15457=DIRECTION('',(2.37431312121158E-17,0.0348994967025007,-0.999390827019096));
#15458=DIRECTION('',(1.,0.,5.9211894646675E-17));
#15459=DIRECTION('',(2.37431312121158E-17,0.0348994967025007,-0.999390827019096));
#15460=DIRECTION('',(1.,0.,5.9211894646675E-17));
#15461=DIRECTION('',(4.93261036708821E-33,0.0348994967025007,-0.999390827019096));
#15462=DIRECTION('center_axis',(1.,-2.2624971270292E-33,5.9211894646675E-17));
#15463=DIRECTION('ref_axis',(5.9211894646675E-17,-3.58588571044843E-13,
-1.));
#15464=DIRECTION('',(1.,-2.2624971270292E-33,5.9211894646675E-17));
#15465=DIRECTION('center_axis',(1.,-2.2624971270292E-33,5.9211894646675E-17));
#15466=DIRECTION('ref_axis',(5.9211894646675E-17,0.,-1.));
#15467=DIRECTION('center_axis',(5.92118946467189E-17,3.58298306662994E-13,
-1.));
#15468=DIRECTION('ref_axis',(-1.83697019872097E-16,-1.,-3.58298306662994E-13));
#15469=DIRECTION('',(1.22464679914735E-16,1.,0.));
#15470=DIRECTION('center_axis',(-5.9211894646675E-17,-4.18691322315673E-17,
1.));
#15471=DIRECTION('ref_axis',(1.,0.,5.9211894646675E-17));
#15472=DIRECTION('',(1.,-2.2624971270292E-33,5.9211894646675E-17));
#15473=DIRECTION('center_axis',(-5.9211894646675E-17,-4.18691322315673E-17,
1.));
#15474=DIRECTION('ref_axis',(1.,0.,5.9211894646675E-17));
#15475=DIRECTION('',(1.22464679914735E-16,1.,0.));
#15476=DIRECTION('',(-0.999847618668401,-0.0174567878811746,-6.31394040945924E-15));
#15477=DIRECTION('center_axis',(1.,-2.2624971270292E-33,5.9211894646675E-17));
#15478=DIRECTION('ref_axis',(-5.9211894646675E-17,3.58588571044831E-13,
1.));
#15479=DIRECTION('',(-1.,2.2624971270292E-33,-5.9211894646675E-17));
#15480=DIRECTION('center_axis',(1.,-2.2624971270292E-33,5.9211894646675E-17));
#15481=DIRECTION('ref_axis',(5.9211894646675E-17,0.,-1.));
#15482=DIRECTION('center_axis',(-1.54998670537724E-18,0.999657324975557,
0.0261769483078732));
#15483=DIRECTION('ref_axis',(1.,1.54998670537724E-18,2.02904374453503E-20));
#15484=DIRECTION('',(-1.,0.,-5.9211894646675E-17));
#15485=DIRECTION('',(-2.02904374453503E-20,0.0261769483078732,-0.999657324975557));
#15486=DIRECTION('center_axis',(-1.54998670537724E-18,0.999657324975557,
0.0261769483078732));
#15487=DIRECTION('ref_axis',(0.,0.0261769483078732,-0.999657324975557));
#15488=DIRECTION('center_axis',(0.,0.0261769483078732,-0.999657324975557));
#15489=DIRECTION('ref_axis',(0.707106781186548,0.706864473353021,0.0185098976592669));
#15490=DIRECTION('',(0.,0.0261769483078731,-0.999657324975557));
#15491=DIRECTION('center_axis',(0.,0.0261769483078766,-0.999657324975557));
#15492=DIRECTION('ref_axis',(-2.22044604925031E-15,0.999657324975557,0.0261769483078766));
#15493=DIRECTION('',(0.,-0.0261769483078731,0.999657324975557));
#15494=DIRECTION('center_axis',(-1.,0.,0.));
#15495=DIRECTION('ref_axis',(0.,0.,1.));
#15496=DIRECTION('center_axis',(-1.,0.,0.));
#15497=DIRECTION('ref_axis',(0.,-0.920753566412491,-0.390144678213965));
#15498=DIRECTION('center_axis',(1.,0.,0.));
#15499=DIRECTION('ref_axis',(0.,-0.920753566412491,-0.390144678213965));
#15500=DIRECTION('center_axis',(5.32020005630914E-16,0.0348146897417017,
0.999393784940745));
#15501=DIRECTION('ref_axis',(-7.08816092824688E-14,-0.999393784940745,0.0348146897417017));
#15502=DIRECTION('center_axis',(0.,-1.,-3.58298306662994E-13));
#15503=DIRECTION('ref_axis',(0.707106781186546,-2.53355162329061E-13,0.707106781186549));
#15504=DIRECTION('',(0.,-1.,-3.58298306662994E-13));
#15505=DIRECTION('center_axis',(0.46880190595221,-0.717453747348029,-0.515252261898816));
#15506=DIRECTION('ref_axis',(0.745069688072875,0.634505858370625,-0.205605144897558));
#15507=DIRECTION('center_axis',(-5.9211894646675E-17,0.,1.));
#15508=DIRECTION('ref_axis',(-0.707106781186548,-0.707106781186547,-4.18691322315674E-17));
#15509=DIRECTION('center_axis',(0.,1.,0.));
#15510=DIRECTION('ref_axis',(-0.707106781186547,0.,-0.707106781186547));
#15511=DIRECTION('',(0.,-1.,0.));
#15512=DIRECTION('center_axis',(0.,1.,0.));
#15513=DIRECTION('ref_axis',(-0.999890480678319,0.,-0.0147995489417598));
#15514=DIRECTION('center_axis',(-1.,0.,-5.9211894646675E-17));
#15515=DIRECTION('ref_axis',(4.24135952092692E-17,-0.697790459841681,-0.716301943424654));
#15516=DIRECTION('',(-1.,0.,-5.9211894646675E-17));
#15517=DIRECTION('center_axis',(-1.,0.,0.));
#15518=DIRECTION('ref_axis',(0.,0.,-1.));
#15519=DIRECTION('',(1.,0.,5.9211894646675E-17));
#15520=DIRECTION('center_axis',(-1.54998670537724E-18,0.999657324975557,
0.0261769483078732));
#15521=DIRECTION('ref_axis',(1.,1.54998670537724E-18,2.02904374453503E-20));
#15522=DIRECTION('',(-1.,2.2624971270292E-33,-5.9211894646675E-17));
#15523=DIRECTION('',(2.02904374453503E-20,-0.0261769483078732,0.999657324975557));
#15524=DIRECTION('center_axis',(1.,-2.2624971270292E-33,5.9211894646675E-17));
#15525=DIRECTION('ref_axis',(-5.9211894646675E-17,3.58588571044831E-13,
1.));
#15526=DIRECTION('center_axis',(1.,-2.2624971270292E-33,5.9211894646675E-17));
#15527=DIRECTION('ref_axis',(5.9211894646675E-17,0.,-1.));
#15528=DIRECTION('center_axis',(-5.9211894646675E-17,0.,1.));
#15529=DIRECTION('ref_axis',(0.707106781186547,-0.707106781186547,4.18691322315673E-17));
#15530=DIRECTION('center_axis',(1.,-2.06772492412631E-18,5.9211894646675E-17));
#15531=DIRECTION('ref_axis',(4.11571100464614E-17,-0.694658370458997,-0.719339800338652));
#15532=DIRECTION('center_axis',(-1.,0.,0.));
#15533=DIRECTION('ref_axis',(0.,-0.999390827019096,-0.0348994967025009));
#15534=DIRECTION('',(-1.,2.06772492412631E-18,-5.9211894646675E-17));
#15535=DIRECTION('center_axis',(1.,0.,0.));
#15536=DIRECTION('ref_axis',(0.,0.,-1.));
#15537=DIRECTION('',(1.,-2.06772492412631E-18,5.9211894646675E-17));
#15538=DIRECTION('center_axis',(0.,1.,0.));
#15539=DIRECTION('ref_axis',(0.70710678118655,0.,-0.707106781186545));
#15540=DIRECTION('center_axis',(0.,1.,0.));
#15541=DIRECTION('ref_axis',(0.707106781186562,0.,-0.707106781186533));
#15542=DIRECTION('center_axis',(0.,1.,0.));
#15543=DIRECTION('ref_axis',(1.48029736616687E-15,0.,-1.));
#15544=DIRECTION('',(0.,1.,0.));
#15545=DIRECTION('center_axis',(1.,0.,0.));
#15546=DIRECTION('ref_axis',(0.,-1.,0.));
#15547=DIRECTION('',(0.,-0.0348994967025031,0.999390827019096));
#15548=DIRECTION('center_axis',(-1.,0.,0.));
#15549=DIRECTION('ref_axis',(0.,1.,0.));
#15550=DIRECTION('',(0.,0.0348994967025031,-0.999390827019096));
#15551=DIRECTION('center_axis',(-1.,0.,-5.9211894646675E-17));
#15552=DIRECTION('ref_axis',(4.24135952092692E-17,-0.697790459841681,-0.716301943424654));
#15553=DIRECTION('',(1.,0.,5.9211894646675E-17));
#15554=DIRECTION('center_axis',(-1.,0.,0.));
#15555=DIRECTION('ref_axis',(0.,0.,-1.));
#15556=DIRECTION('center_axis',(0.984732252264075,0.0063500137269935,-0.173959962855221));
#15557=DIRECTION('ref_axis',(0.152107914650138,0.454568752729251,0.877627729360781));
#15558=DIRECTION('center_axis',(0.99148172859193,0.00427814545574002,-0.130175571209875));
#15559=DIRECTION('ref_axis',(0.0745412971738148,0.800954857449597,0.59406641997637));
#15560=DIRECTION('center_axis',(0.,0.999995095777516,0.00313183986114945));
#15561=DIRECTION('ref_axis',(0.,0.00313183986114945,-0.999995095777516));
#15562=DIRECTION('center_axis',(0.,-0.999995095777516,-0.00313183986114945));
#15563=DIRECTION('ref_axis',(-2.93925934690142E-18,-0.00313183986114945,
0.999995095777516));
#15564=DIRECTION('',(1.,0.,0.));
#15565=DIRECTION('center_axis',(0.,-0.999995095777516,-0.00313183986114945));
#15566=DIRECTION('ref_axis',(1.46962967345071E-18,-0.00313183986114945,
0.999995095777516));
#15567=DIRECTION('center_axis',(0.,0.999995095777516,0.00313183986114945));
#15568=DIRECTION('ref_axis',(0.,0.00313183986114945,-0.999995095777516));
#15569=DIRECTION('',(-1.,0.,0.));
#15570=DIRECTION('',(-1.,0.,0.));
#15571=DIRECTION('center_axis',(0.,0.999995095777516,0.00313183986114945));
#15572=DIRECTION('ref_axis',(2.20444451017606E-18,0.00313183986114945,-0.999995095777516));
#15573=DIRECTION('center_axis',(0.,0.,1.));
#15574=DIRECTION('ref_axis',(-0.707106781186548,-0.707106781186548,0.));
#15575=DIRECTION('center_axis',(3.0620999775809E-16,3.06209997758085E-16,
-1.));
#15576=DIRECTION('ref_axis',(-0.707106781186543,-0.707106781186551,-4.33046331763722E-16));
#15577=DIRECTION('center_axis',(0.,0.,-1.));
#15578=DIRECTION('ref_axis',(-0.707106781186547,-0.707106781186547,0.));
#15579=DIRECTION('center_axis',(1.,-2.2624971270292E-33,5.9211894646675E-17));
#15580=DIRECTION('ref_axis',(5.9211894646675E-17,-3.58588571044843E-13,
-1.));
#15581=DIRECTION('center_axis',(1.,-2.2624971270292E-33,5.9211894646675E-17));
#15582=DIRECTION('ref_axis',(5.9211894646675E-17,0.,-1.));
#15583=DIRECTION('center_axis',(1.22464679914735E-16,1.,0.));
#15584=DIRECTION('ref_axis',(-3.58642608398997E-13,4.39210522413688E-29,
1.));
#15585=DIRECTION('center_axis',(1.22464679914735E-16,1.,0.));
#15586=DIRECTION('ref_axis',(-1.,1.22464679914735E-16,0.));
#15587=DIRECTION('center_axis',(1.22464679914735E-16,1.,0.));
#15588=DIRECTION('ref_axis',(3.58642608399009E-13,-4.39210522413703E-29,
-1.));
#15589=DIRECTION('center_axis',(1.22464679914735E-16,1.,0.));
#15590=DIRECTION('ref_axis',(-1.,1.22464679914735E-16,0.));
#15591=DIRECTION('center_axis',(-5.9211894646675E-17,-4.18691322315673E-17,
1.));
#15592=DIRECTION('ref_axis',(1.,0.,9.89529424975584E-17));
#15593=DIRECTION('center_axis',(1.,-1.83697019872103E-16,1.73427624151077E-17));
#15594=DIRECTION('ref_axis',(-1.84190332019348E-16,-0.999390949307359,0.034895994648886));
#15595=DIRECTION('center_axis',(0.,0.,1.));
#15596=DIRECTION('ref_axis',(9.89560124396889E-16,-1.,0.));
#15597=DIRECTION('center_axis',(2.44929359829471E-16,1.,1.84889274661175E-32));
#15598=DIRECTION('ref_axis',(0.999390949307359,-2.44780185433219E-16,0.034895994648886));
#15599=DIRECTION('center_axis',(0.,0.,1.));
#15600=DIRECTION('ref_axis',(0.,-1.,0.));
#15601=DIRECTION('center_axis',(-5.9211894646675E-17,-4.18691322315673E-17,
1.));
#15602=DIRECTION('ref_axis',(1.,0.,6.74372442414799E-17));
#15603=DIRECTION('center_axis',(0.,0.,1.));
#15604=DIRECTION('ref_axis',(0.707106781186547,-0.707106781186547,0.));
#15605=DIRECTION('center_axis',(-5.9211894646675E-17,-4.18691322315673E-17,
1.));
#15606=DIRECTION('ref_axis',(1.,0.,5.92890108189591E-17));
#15607=DIRECTION('center_axis',(1.65961370721386E-16,-1.65961370721385E-16,
1.));
#15608=DIRECTION('ref_axis',(8.74074823537215E-35,-1.,-1.65961370721385E-16));
#15609=DIRECTION('center_axis',(-5.9211894646675E-17,-4.18691322315673E-17,
1.));
#15610=DIRECTION('ref_axis',(-2.1103058202686E-34,-1.,-4.18691322315673E-17));
#15611=DIRECTION('center_axis',(0.,2.71090303811298E-17,1.));
#15612=DIRECTION('ref_axis',(-2.1103058202686E-34,-1.,-4.18691322315673E-17));
#15613=DIRECTION('center_axis',(-5.9211894646675E-17,-4.18691322315673E-17,
1.));
#15614=DIRECTION('ref_axis',(1.,0.,5.99642791205842E-17));
#15615=DIRECTION('center_axis',(1.,-1.83697019872103E-16,1.73427624151077E-17));
#15616=DIRECTION('ref_axis',(-1.73427560691952E-17,3.45455386790369E-8,
0.999999999999999));
#15617=DIRECTION('center_axis',(0.,0.,1.));
#15618=DIRECTION('ref_axis',(0.,-1.,0.));
#15619=DIRECTION('center_axis',(2.44929359829471E-16,1.,1.84889274661175E-32));
#15620=DIRECTION('ref_axis',(-3.45455387330742E-8,8.46121666836712E-24,
0.999999999999999));
#15621=DIRECTION('center_axis',(0.,0.,1.));
#15622=DIRECTION('ref_axis',(0.,-1.,0.));
#15623=DIRECTION('center_axis',(-5.9211894646675E-17,-4.18691322315673E-17,
1.));
#15624=DIRECTION('ref_axis',(1.,0.,6.47680197898091E-17));
#15625=DIRECTION('center_axis',(-1.,1.83697019872103E-16,-1.73427624151077E-17));
#15626=DIRECTION('ref_axis',(1.73427776926825E-17,8.3167243924381E-8,-0.999999999999997));
#15627=DIRECTION('center_axis',(1.95458759590673E-16,-1.95458759590673E-16,
1.));
#15628=DIRECTION('ref_axis',(1.29538670571326E-15,-1.,-1.95458759590673E-16));
#15629=DIRECTION('center_axis',(2.02196021618601E-16,-2.021960216186E-16,
1.));
#15630=DIRECTION('ref_axis',(1.45274089020876E-33,-1.,-2.021960216186E-16));
#15631=DIRECTION('center_axis',(1.,-2.2624971270292E-33,5.9211894646675E-17));
#15632=DIRECTION('ref_axis',(-2.06625795874078E-18,-0.999390949307359,0.034895994648886));
#15633=DIRECTION('center_axis',(1.,-1.83697019872103E-16,1.73427624151077E-17));
#15634=DIRECTION('ref_axis',(-1.84190332019348E-16,-0.999390949307359,0.034895994648886));
#15635=DIRECTION('',(1.,0.,5.9211894646675E-17));
#15636=DIRECTION('',(1.,0.,5.9211894646675E-17));
#15637=DIRECTION('center_axis',(1.,-2.2624971270292E-33,5.9211894646675E-17));
#15638=DIRECTION('ref_axis',(-5.9211894646675E-17,3.45455386790369E-8,0.999999999999999));
#15639=DIRECTION('center_axis',(1.,-1.83697019872103E-16,1.73427624151077E-17));
#15640=DIRECTION('ref_axis',(-1.73427560691952E-17,3.45455386790369E-8,
0.999999999999999));
#15641=DIRECTION('',(1.,0.,5.9211894646675E-17));
#15642=DIRECTION('',(1.,0.,5.9211894646675E-17));
#15643=DIRECTION('center_axis',(-1.73427624151077E-17,2.07704186959966E-33,
1.));
#15644=DIRECTION('ref_axis',(1.,0.,0.));
#15645=DIRECTION('center_axis',(0.,0.,1.));
#15646=DIRECTION('ref_axis',(-1.,-2.22651027989299E-15,0.));
#15647=DIRECTION('center_axis',(0.,0.,1.));
#15648=DIRECTION('ref_axis',(-1.,-7.81978825035594E-16,0.));
#15649=DIRECTION('center_axis',(-1.73427624151077E-17,2.07704186959966E-33,
1.));
#15650=DIRECTION('ref_axis',(1.,0.,0.));
#15651=DIRECTION('center_axis',(-1.73427624151077E-17,2.07704186959966E-33,
1.));
#15652=DIRECTION('ref_axis',(1.,0.,1.71852205272345E-17));
#15653=DIRECTION('center_axis',(-1.65961370721385E-16,-1.65961370721386E-16,
1.));
#15654=DIRECTION('ref_axis',(-1.,-8.24921406993923E-16,-1.65961370721385E-16));
#15655=DIRECTION('center_axis',(-1.73427624151077E-17,2.07704186959966E-33,
1.));
#15656=DIRECTION('ref_axis',(-1.,1.69188838402354E-48,-1.73427624151077E-17));
#15657=DIRECTION('center_axis',(0.,2.71090303811298E-17,1.));
#15658=DIRECTION('ref_axis',(-1.,1.69188838402354E-48,-1.73427624151077E-17));
#15659=DIRECTION('center_axis',(-1.73427624151077E-17,2.07704186959966E-33,
1.));
#15660=DIRECTION('ref_axis',(1.,0.,0.));
#15661=DIRECTION('center_axis',(0.,0.,1.));
#15662=DIRECTION('ref_axis',(-1.,1.54685421414597E-16,0.));
#15663=DIRECTION('center_axis',(0.,0.,1.));
#15664=DIRECTION('ref_axis',(-1.,-6.39084412030641E-16,0.));
#15665=DIRECTION('center_axis',(-1.73427624151077E-17,2.07704186959966E-33,
1.));
#15666=DIRECTION('ref_axis',(1.,0.,1.61920049474523E-17));
#15667=DIRECTION('center_axis',(-1.95458759590673E-16,-1.95458759590673E-16,
1.));
#15668=DIRECTION('ref_axis',(-1.,-1.61923338214158E-15,-1.95458759590673E-16));
#15669=DIRECTION('center_axis',(-1.,1.83697019872103E-16,-1.73427624151077E-17));
#15670=DIRECTION('ref_axis',(1.73427776926825E-17,8.3167243924381E-8,-0.999999999999997));
#15671=DIRECTION('center_axis',(-2.021960216186E-16,-2.02196021618601E-16,
1.));
#15672=DIRECTION('ref_axis',(-1.,-1.17253268177231E-15,-2.021960216186E-16));
#15673=DIRECTION('center_axis',(1.73427624151077E-17,-2.07704186959966E-33,
-1.));
#15674=DIRECTION('ref_axis',(-1.,1.69188838402354E-48,-1.73427624151077E-17));
#15675=DIRECTION('center_axis',(-2.92604813664036E-16,-2.92604813664037E-16,
1.));
#15676=DIRECTION('ref_axis',(-1.,-2.42401764470592E-15,-2.92604813664037E-16));
#15677=DIRECTION('',(-1.09219095705616E-17,0.0348959946522048,0.999390949307244));
#15678=DIRECTION('center_axis',(2.06625795893729E-18,0.999390949307243,
-0.0348959946522048));
#15679=DIRECTION('ref_axis',(-1.09219095705616E-17,0.0348959946522048,0.999390949307243));
#15680=DIRECTION('',(1.,0.,5.9211894646675E-17));
#15681=DIRECTION('',(-1.09219095705616E-17,0.0348959946522048,0.999390949307244));
#15682=DIRECTION('center_axis',(1.,-2.2624971270292E-33,5.9211894646675E-17));
#15683=DIRECTION('ref_axis',(5.92118946466748E-17,8.3167243924381E-8,-0.999999999999997));
#15684=DIRECTION('',(1.,0.,5.9211894646675E-17));
#15685=DIRECTION('',(1.,0.,5.9211894646675E-17));
#15686=DIRECTION('center_axis',(5.9211894646675E-17,4.18691322315673E-17,
-1.));
#15687=DIRECTION('ref_axis',(-2.1103058202686E-34,-1.,-4.18691322315673E-17));
#15688=DIRECTION('center_axis',(2.92604813664038E-16,-2.92604813664037E-16,
1.));
#15689=DIRECTION('ref_axis',(1.93921411576474E-15,-1.,-2.92604813664038E-16));
#15690=DIRECTION('',(0.0348959946522048,-8.54705363077714E-18,-0.999390949307244));
#15691=DIRECTION('center_axis',(-5.9211894646675E-17,-4.18691322315673E-17,
1.));
#15692=DIRECTION('ref_axis',(1.,0.,6.61220231541612E-17));
#15693=DIRECTION('center_axis',(1.,-1.83697019872103E-16,1.73427624151077E-17));
#15694=DIRECTION('ref_axis',(1.84190332019376E-16,0.99939094930727,-0.0348959946514452));
#15695=DIRECTION('center_axis',(2.78702776527548E-16,-2.78702776527548E-16,
1.));
#15696=DIRECTION('ref_axis',(2.77061927780995E-15,-1.,-2.78702776527549E-16));
#15697=DIRECTION('center_axis',(2.44929359829471E-16,1.,1.84889274661175E-32));
#15698=DIRECTION('ref_axis',(-0.99939094930727,2.44780185433197E-16,-0.0348959946514452));
#15699=DIRECTION('center_axis',(-5.9211894646675E-17,-4.18691322315673E-17,
1.));
#15700=DIRECTION('ref_axis',(-2.1103058202686E-34,-1.,-4.18691322315673E-17));
#15701=DIRECTION('',(-2.3743225253564E-17,-0.0349000103336808,0.999390809082568));
#15702=DIRECTION('center_axis',(1.,-2.2624971270292E-33,5.9211894646675E-17));
#15703=DIRECTION('ref_axis',(2.06625795889231E-18,0.99939094930727,-0.0348959946514452));
#15704=DIRECTION('center_axis',(1.,-1.83697019872103E-16,1.73427624151077E-17));
#15705=DIRECTION('ref_axis',(1.84190332019376E-16,0.99939094930727,-0.0348959946514452));
#15706=DIRECTION('',(1.,0.,5.9211894646675E-17));
#15707=DIRECTION('center_axis',(2.06649573504578E-18,-0.999390809082568,
-0.0349000103336809));
#15708=DIRECTION('ref_axis',(2.3743225253564E-17,0.0349000103336809,-0.999390809082567));
#15709=DIRECTION('',(-2.3743225253564E-17,-0.0349000103336808,0.999390809082568));
#15710=DIRECTION('center_axis',(-1.73427624151077E-17,2.07704186959966E-33,
1.));
#15711=DIRECTION('ref_axis',(1.,0.,2.20406743847204E-17));
#15712=DIRECTION('center_axis',(-2.78702776527547E-16,-2.78702776527548E-16,
1.));
#15713=DIRECTION('ref_axis',(-1.,-1.61619457872247E-15,-2.78702776527547E-16));
#15714=DIRECTION('center_axis',(-1.73427624151077E-17,2.07704186959966E-33,
1.));
#15715=DIRECTION('ref_axis',(-1.,1.69188838402354E-48,-1.73427624151077E-17));
#15716=DIRECTION('',(-0.117323086996304,-0.889254429118868,-0.44211068020365));
#15717=DIRECTION('',(0.130841106394319,-0.889420023070865,0.437964185108933));
#15718=DIRECTION('center_axis',(0.,0.,1.));
#15719=DIRECTION('ref_axis',(0.707106781186548,-0.707106781186548,0.));
#15720=DIRECTION('center_axis',(-3.06209997758089E-16,3.06209997758085E-16,
-1.));
#15721=DIRECTION('ref_axis',(0.707106781186543,-0.707106781186551,-4.33046331763722E-16));
#15722=DIRECTION('center_axis',(0.0508544585223329,-0.00498752911904048,
-0.998693620987782));
#15723=DIRECTION('ref_axis',(0.233551862545059,0.97231888280309,0.00703687759483941));
#15724=DIRECTION('center_axis',(-0.00228255045722136,0.998017942992636,
0.0628885953743388));
#15725=DIRECTION('ref_axis',(-0.0721814588144438,0.0625602819295269,-0.995427570508431));
#15726=DIRECTION('center_axis',(-0.00904516024305934,0.999808189998987,
-0.0173714791289252));
#15727=DIRECTION('ref_axis',(0.997041396051259,0.01034352281967,0.0761673558411659));
#15728=DIRECTION('center_axis',(0.,1.,0.));
#15729=DIRECTION('ref_axis',(0.994564571964472,0.,-0.104121622121091));
#15730=DIRECTION('center_axis',(0.,1.,0.));
#15731=DIRECTION('ref_axis',(0.956857225580233,0.,0.290558513650692));
#15732=DIRECTION('center_axis',(1.84889274661171E-32,1.,-1.38777878078145E-17));
#15733=DIRECTION('ref_axis',(1.,-1.84889274661171E-32,-1.61392224254204E-46));
#15734=DIRECTION('center_axis',(1.84889274661171E-32,1.,-1.38777878078145E-17));
#15735=DIRECTION('ref_axis',(0.,1.38777878078145E-17,1.));
#15736=DIRECTION('center_axis',(1.84889274661171E-32,1.,-1.38777878078145E-17));
#15737=DIRECTION('ref_axis',(0.,1.38777878078145E-17,1.));
#15738=DIRECTION('center_axis',(-1.84889274661171E-32,-1.,1.38777878078145E-17));
#15739=DIRECTION('ref_axis',(-1.61648809666376E-46,-1.38777878078145E-17,
-1.));
#15740=DIRECTION('',(-3.20575159566827E-18,-0.999657324975557,0.0261769483078731));
#15741=DIRECTION('center_axis',(-5.9211894646675E-17,0.,1.));
#15742=DIRECTION('ref_axis',(0.707106781186548,-0.707106781186547,4.18691322315673E-17));
#15743=DIRECTION('center_axis',(0.,1.,0.));
#15744=DIRECTION('ref_axis',(0.999657324975557,0.,-0.0261769483078731));
#15745=DIRECTION('center_axis',(0.,1.,0.));
#15746=DIRECTION('ref_axis',(0.,0.,-1.));
#15747=DIRECTION('center_axis',(-5.9211894646675E-17,0.,1.));
#15748=DIRECTION('ref_axis',(-0.707106781186548,-0.707106781186547,-4.18691322315673E-17));
#15749=DIRECTION('center_axis',(0.,1.,0.));
#15750=DIRECTION('ref_axis',(1.,0.,-3.9929513662665E-47));
#15751=DIRECTION('',(0.,1.,0.));
#15752=DIRECTION('center_axis',(-2.06646532197047E-18,0.999390827019096,
0.034899496702501));
#15753=DIRECTION('ref_axis',(-1.20370621524202E-35,0.034899496702501,-0.999390827019096));
#15754=DIRECTION('center_axis',(-2.44929359829471E-16,-1.,-2.90054629002003E-32));
#15755=DIRECTION('ref_axis',(-0.69779045984168,1.70909370624135E-16,-0.716301943424654));
#15756=DIRECTION('',(2.44929359829471E-16,1.,2.90054629002003E-32));
#15757=DIRECTION('center_axis',(0.,1.,0.));
#15758=DIRECTION('ref_axis',(0.69779045984168,0.,-0.716301943424654));
#15759=DIRECTION('',(0.,1.,0.));
#15760=DIRECTION('center_axis',(0.,1.,0.));
#15761=DIRECTION('ref_axis',(-0.69779045984168,0.,-0.716301943424654));
#15762=DIRECTION('center_axis',(3.5539315223718E-15,1.,0.));
#15763=DIRECTION('ref_axis',(0.,0.,-1.));
#15764=DIRECTION('',(2.44929359829471E-16,1.,2.90054629002003E-32));
#15765=DIRECTION('center_axis',(0.,1.,0.));
#15766=DIRECTION('ref_axis',(0.999390949307359,0.,0.034895994648886));
#15767=DIRECTION('',(0.,1.,0.));
#15768=DIRECTION('',(-6.40022644140512E-17,1.,1.23259516440783E-32));
#15769=DIRECTION('center_axis',(0.,1.,0.));
#15770=DIRECTION('ref_axis',(0.999390949307359,0.,0.034895994648886));
#15771=DIRECTION('center_axis',(-0.999390949307243,0.,-0.0348959946522048));
#15772=DIRECTION('ref_axis',(-0.0348959946522048,0.,0.999390949307243));
#15773=DIRECTION('',(-6.40022644140512E-17,1.,1.23259516440783E-32));
#15774=DIRECTION('',(-0.0348959946522048,0.,0.999390949307244));
#15775=DIRECTION('center_axis',(0.,1.,0.));
#15776=DIRECTION('ref_axis',(-0.99939094930727,0.,-0.0348959946514452));
#15777=DIRECTION('',(0.,1.,0.));
#15778=DIRECTION('center_axis',(0.,1.,0.));
#15779=DIRECTION('ref_axis',(-0.99939094930727,0.,-0.0348959946514452));
#15780=DIRECTION('center_axis',(0.,1.,0.));
#15781=DIRECTION('ref_axis',(-3.45455387330742E-8,0.,0.999999999999999));
#15782=DIRECTION('',(-6.40022644140512E-17,1.,1.23259516440783E-32));
#15783=DIRECTION('center_axis',(0.,1.,0.));
#15784=DIRECTION('ref_axis',(-3.45455387330742E-8,0.,0.999999999999999));
#15785=DIRECTION('center_axis',(1.,8.88482880592948E-16,0.));
#15786=DIRECTION('ref_axis',(0.,0.,-1.));
#15787=DIRECTION('center_axis',(0.,0.,-1.));
#15788=DIRECTION('ref_axis',(0.70710678118653,0.707106781186565,0.));
#15789=DIRECTION('center_axis',(0.,-1.,0.));
#15790=DIRECTION('ref_axis',(0.,0.,-1.));
#15791=DIRECTION('center_axis',(-5.9211894646675E-17,0.,1.));
#15792=DIRECTION('ref_axis',(0.707106781186548,0.707106781186547,4.18691322315673E-17));
#15793=DIRECTION('center_axis',(1.,0.,5.9211894646675E-17));
#15794=DIRECTION('ref_axis',(4.24135952092691E-17,0.697790459841681,-0.716301943424653));
#15795=DIRECTION('center_axis',(1.,0.,0.));
#15796=DIRECTION('ref_axis',(0.,0.,-1.));
#15797=DIRECTION('',(1.,0.,5.9211894646675E-17));
#15798=DIRECTION('',(-1.,0.,-5.9211894646675E-17));
#15799=DIRECTION('center_axis',(0.,0.,-1.));
#15800=DIRECTION('ref_axis',(-0.70710678118653,0.707106781186565,0.));
#15801=DIRECTION('center_axis',(-5.9211894646675E-17,0.,1.));
#15802=DIRECTION('ref_axis',(-0.707106781186548,0.707106781186547,-4.18691322315673E-17));
#15803=DIRECTION('center_axis',(-1.73427624151077E-17,0.,1.));
#15804=DIRECTION('ref_axis',(1.,0.,2.20406743847204E-17));
#15805=DIRECTION('center_axis',(2.78702776527547E-16,2.78702776527547E-16,
1.));
#15806=DIRECTION('ref_axis',(1.,2.76010458775086E-33,-2.78702776527547E-16));
#15807=DIRECTION('center_axis',(-1.,6.12323399573677E-17,-1.73427624151077E-17));
#15808=DIRECTION('ref_axis',(-6.05898534138203E-17,-0.99939094930727,-0.0348959946514452));
#15809=DIRECTION('center_axis',(2.92604813664035E-16,2.92604813664036E-16,
1.));
#15810=DIRECTION('ref_axis',(1.,3.04232692657425E-33,-2.92604813664035E-16));
#15811=DIRECTION('center_axis',(1.73427624151077E-17,0.,-1.));
#15812=DIRECTION('ref_axis',(1.,0.,1.73427624151077E-17));
#15813=DIRECTION('',(-1.94689632013387E-17,-0.0348959946522048,0.999390949307244));
#15814=DIRECTION('center_axis',(0.,0.,1.));
#15815=DIRECTION('ref_axis',(1.,0.,0.));
#15816=DIRECTION('center_axis',(-1.,-2.29499801183122E-33,-5.9211894646675E-17));
#15817=DIRECTION('ref_axis',(2.06625795889231E-18,-0.99939094930727,-0.0348959946514452));
#15818=DIRECTION('',(-1.,0.,-5.9211894646675E-17));
#15819=DIRECTION('center_axis',(-1.,6.12323399573677E-17,-1.73427624151077E-17));
#15820=DIRECTION('ref_axis',(-6.05898534138203E-17,-0.99939094930727,-0.0348959946514452));
#15821=DIRECTION('',(-1.,0.,-5.9211894646675E-17));
#15822=DIRECTION('center_axis',(2.06625795893729E-18,-0.999390949307243,
-0.0348959946522048));
#15823=DIRECTION('ref_axis',(-1.94689632013387E-17,-0.0348959946522048,
0.999390949307243));
#15824=DIRECTION('',(-1.94689632013387E-17,-0.0348959946522048,0.999390949307244));
#15825=DIRECTION('',(-1.,0.,-5.9211894646675E-17));
#15826=DIRECTION('center_axis',(-5.9211894646675E-17,-4.18691322315673E-17,
1.));
#15827=DIRECTION('ref_axis',(1.,0.,6.61220231541611E-17));
#15828=DIRECTION('center_axis',(-2.78702776527547E-16,2.78702776527547E-16,
1.));
#15829=DIRECTION('ref_axis',(1.84707951853997E-15,1.,-2.78702776527547E-16));
#15830=DIRECTION('center_axis',(-2.92604813664036E-16,2.92604813664037E-16,
1.));
#15831=DIRECTION('ref_axis',(9.69607057882371E-16,1.,-2.92604813664037E-16));
#15832=DIRECTION('center_axis',(0.,0.,-1.));
#15833=DIRECTION('ref_axis',(1.,-1.22464679914735E-16,0.));
#15834=DIRECTION('center_axis',(-2.021960216186E-16,2.02196021618601E-16,
1.));
#15835=DIRECTION('ref_axis',(1.34003735059693E-15,1.,-2.02196021618601E-16));
#15836=DIRECTION('center_axis',(2.021960216186E-16,2.021960216186E-16,1.));
#15837=DIRECTION('ref_axis',(1.,1.45274089020875E-33,-2.021960216186E-16));
#15838=DIRECTION('',(-1.,0.,-5.9211894646675E-17));
#15839=DIRECTION('center_axis',(-1.73427624151077E-17,0.,1.));
#15840=DIRECTION('ref_axis',(1.,0.,1.73427624151077E-17));
#15841=DIRECTION('',(-1.51951880644936E-17,0.0349000103336808,0.999390809082568));
#15842=DIRECTION('center_axis',(1.95458759590673E-16,1.95458759590673E-16,
1.));
#15843=DIRECTION('ref_axis',(1.,1.35754184442583E-33,-1.95458759590673E-16));
#15844=DIRECTION('center_axis',(0.,0.,1.));
#15845=DIRECTION('ref_axis',(1.,-2.55633764812257E-15,0.));
#15846=DIRECTION('center_axis',(2.06649573504578E-18,0.999390809082568,
-0.0349000103336809));
#15847=DIRECTION('ref_axis',(1.51951880644936E-17,-0.0349000103336809,-0.999390809082567));
#15848=DIRECTION('',(-1.51951880644936E-17,0.0349000103336808,0.999390809082568));
#15849=DIRECTION('',(-1.,0.,-5.9211894646675E-17));
#15850=DIRECTION('',(-1.,0.,-5.9211894646675E-17));
#15851=DIRECTION('center_axis',(-5.9211894646675E-17,-4.18691322315673E-17,
1.));
#15852=DIRECTION('ref_axis',(-1.67674571493858E-33,1.,4.18691322315673E-17));
#15853=DIRECTION('center_axis',(-1.95458759590673E-16,1.95458759590673E-16,
1.));
#15854=DIRECTION('ref_axis',(6.47693352856632E-16,1.,-1.95458759590673E-16));
#15855=DIRECTION('center_axis',(0.,0.,1.));
#15856=DIRECTION('ref_axis',(0.,1.,0.));
#15857=DIRECTION('center_axis',(5.9211894646675E-17,4.18691322315673E-17,
-1.));
#15858=DIRECTION('ref_axis',(-1.67674571493858E-33,1.,4.18691322315673E-17));
#15859=DIRECTION('center_axis',(0.,0.,1.));
#15860=DIRECTION('ref_axis',(1.97912024879378E-15,1.,0.));
#15861=DIRECTION('center_axis',(-1.73427624151077E-17,0.,1.));
#15862=DIRECTION('ref_axis',(1.,0.,1.61920049474521E-17));
#15863=DIRECTION('center_axis',(1.,-6.12323399573677E-17,1.73427624151077E-17));
#15864=DIRECTION('ref_axis',(1.73427573225827E-17,-8.31672439251573E-8,
-0.999999999999997));
#15865=DIRECTION('center_axis',(-1.73427624151077E-17,0.,1.));
#15866=DIRECTION('ref_axis',(1.,0.,0.));
#15867=DIRECTION('center_axis',(0.,0.,1.));
#15868=DIRECTION('ref_axis',(1.,-2.47496674263356E-15,0.));
#15869=DIRECTION('center_axis',(-1.,6.12323399573677E-17,-1.73427624151077E-17));
#15870=DIRECTION('ref_axis',(-1.73427645304119E-17,-3.45455386782606E-8,
0.999999999999999));
#15871=DIRECTION('center_axis',(-1.73427624151077E-17,0.,1.));
#15872=DIRECTION('ref_axis',(1.,0.,1.73427624151077E-17));
#15873=DIRECTION('center_axis',(1.65961370721385E-16,1.65961370721385E-16,
1.));
#15874=DIRECTION('ref_axis',(1.,8.74074823537215E-35,-1.65961370721385E-16));
#15875=DIRECTION('',(1.51952198264016E-17,-0.0348994967025007,-0.999390827019096));
#15876=DIRECTION('center_axis',(0.,2.71090303811298E-17,1.));
#15877=DIRECTION('ref_axis',(1.,0.,1.73427624151077E-17));
#15878=DIRECTION('center_axis',(-1.73427624151077E-17,0.,1.));
#15879=DIRECTION('ref_axis',(1.,0.,1.71852205272345E-17));
#15880=DIRECTION('center_axis',(1.22464679914735E-16,1.,0.));
#15881=DIRECTION('ref_axis',(-1.,1.22464679914735E-16,0.));
#15882=DIRECTION('center_axis',(-1.73427624151077E-17,0.,1.));
#15883=DIRECTION('ref_axis',(1.,0.,1.73427624151077E-17));
#15884=DIRECTION('center_axis',(-1.,-2.29499801183122E-33,-5.9211894646675E-17));
#15885=DIRECTION('ref_axis',(-5.9211894646675E-17,0.,1.));
#15886=DIRECTION('center_axis',(-1.73427624151077E-17,0.,1.));
#15887=DIRECTION('ref_axis',(1.,0.,0.));
#15888=DIRECTION('center_axis',(1.22464679914735E-16,1.,0.));
#15889=DIRECTION('ref_axis',(-1.,1.22464679914735E-16,0.));
#15890=DIRECTION('center_axis',(0.,0.,-1.));
#15891=DIRECTION('ref_axis',(0.707106781186547,0.707106781186547,0.));
#15892=DIRECTION('center_axis',(-1.,-2.29499801183122E-33,-5.9211894646675E-17));
#15893=DIRECTION('ref_axis',(-5.9211894646675E-17,0.,1.));
#15894=DIRECTION('center_axis',(-1.73427624151077E-17,0.,1.));
#15895=DIRECTION('ref_axis',(1.,0.,1.73427624151077E-17));
#15896=DIRECTION('center_axis',(-1.73427624151077E-17,0.,1.));
#15897=DIRECTION('ref_axis',(1.,0.,0.));
#15898=DIRECTION('center_axis',(-1.,6.12323399573677E-17,-1.73427624151077E-17));
#15899=DIRECTION('ref_axis',(6.05898534138702E-17,0.999390949307359,0.034895994648886));
#15900=DIRECTION('center_axis',(-1.73427624151077E-17,0.,1.));
#15901=DIRECTION('ref_axis',(1.,0.,1.73427624151077E-17));
#15902=DIRECTION('center_axis',(-1.,-2.29499801183122E-33,-5.9211894646675E-17));
#15903=DIRECTION('ref_axis',(5.92118946466748E-17,-8.31672439251573E-8,
-0.999999999999997));
#15904=DIRECTION('center_axis',(1.,-6.12323399573677E-17,1.73427624151077E-17));
#15905=DIRECTION('ref_axis',(1.73427573225827E-17,-8.31672439251573E-8,
-0.999999999999997));
#15906=DIRECTION('center_axis',(-1.,-2.29499801183122E-33,-5.9211894646675E-17));
#15907=DIRECTION('ref_axis',(-5.9211894646675E-17,-3.45455386782606E-8,
0.999999999999999));
#15908=DIRECTION('',(-1.,0.,-5.9211894646675E-17));
#15909=DIRECTION('center_axis',(-1.,6.12323399573677E-17,-1.73427624151077E-17));
#15910=DIRECTION('ref_axis',(-1.73427645304119E-17,-3.45455386782606E-8,
0.999999999999999));
#15911=DIRECTION('center_axis',(2.06648685348768E-18,0.999390827019096,
-0.0348994967025007));
#15912=DIRECTION('ref_axis',(1.51952198264071E-17,-0.0348994967025007,-0.999390827019096));
#15913=DIRECTION('',(-1.,0.,-5.9211894646675E-17));
#15914=DIRECTION('',(1.51952198264016E-17,-0.0348994967025007,-0.999390827019096));
#15915=DIRECTION('',(-1.,0.,-5.9211894646675E-17));
#15916=DIRECTION('center_axis',(-1.,-2.29499801183122E-33,-5.9211894646675E-17));
#15917=DIRECTION('ref_axis',(5.9211894646675E-17,3.58587794795538E-13,-1.));
#15918=DIRECTION('',(-1.,-2.29499801183122E-33,-5.9211894646675E-17));
#15919=DIRECTION('center_axis',(-1.,-2.29499801183122E-33,-5.9211894646675E-17));
#15920=DIRECTION('ref_axis',(-5.9211894646675E-17,0.,1.));
#15921=DIRECTION('center_axis',(-1.,-2.29499801183122E-33,-5.9211894646675E-17));
#15922=DIRECTION('ref_axis',(-5.9211894646675E-17,-3.58587794795526E-13,
1.));
#15923=DIRECTION('',(1.,2.29499801183122E-33,5.9211894646675E-17));
#15924=DIRECTION('center_axis',(-1.,-2.29499801183122E-33,-5.9211894646675E-17));
#15925=DIRECTION('ref_axis',(-5.9211894646675E-17,0.,1.));
#15926=DIRECTION('',(-1.,-2.29499801183122E-33,-5.9211894646675E-17));
#15927=DIRECTION('center_axis',(-1.,-2.29499801183122E-33,-5.9211894646675E-17));
#15928=DIRECTION('ref_axis',(-2.06625795874078E-18,0.999390949307359,0.034895994648886));
#15929=DIRECTION('center_axis',(-1.,6.12323399573677E-17,-1.73427624151077E-17));
#15930=DIRECTION('ref_axis',(6.05898534138702E-17,0.999390949307359,0.034895994648886));
#15931=DIRECTION('',(-1.,-2.29499801183122E-33,-5.9211894646675E-17));
#15932=DIRECTION('center_axis',(-5.9211894646675E-17,-4.18691322315673E-17,
1.));
#15933=DIRECTION('ref_axis',(1.,0.,6.47680197898091E-17));
#15934=DIRECTION('center_axis',(-5.9211894646675E-17,-4.18691322315673E-17,
1.));
#15935=DIRECTION('ref_axis',(1.,0.,5.99642791205843E-17));
#15936=DIRECTION('center_axis',(0.,0.,1.));
#15937=DIRECTION('ref_axis',(-6.18741685658388E-16,1.,0.));
#15938=DIRECTION('center_axis',(-5.9211894646675E-17,-4.18691322315673E-17,
1.));
#15939=DIRECTION('ref_axis',(-1.67674571493858E-33,1.,4.18691322315673E-17));
#15940=DIRECTION('center_axis',(-1.65961370721386E-16,1.65961370721386E-16,
1.));
#15941=DIRECTION('ref_axis',(-8.74074823535573E-35,1.,-1.65961370721386E-16));
#15942=DIRECTION('center_axis',(0.,2.71090303811298E-17,1.));
#15943=DIRECTION('ref_axis',(-1.67674571493858E-33,1.,4.18691322315673E-17));
#15944=DIRECTION('center_axis',(-5.9211894646675E-17,-4.18691322315673E-17,
1.));
#15945=DIRECTION('ref_axis',(1.,0.,5.92890108189591E-17));
#15946=DIRECTION('center_axis',(-5.9211894646675E-17,-4.18691322315673E-17,
1.));
#15947=DIRECTION('ref_axis',(1.,0.,5.9211894646675E-17));
#15948=DIRECTION('center_axis',(-5.9211894646675E-17,-4.18691322315673E-17,
1.));
#15949=DIRECTION('ref_axis',(1.,0.,6.74372442414799E-17));
#15950=DIRECTION('center_axis',(0.,0.,1.));
#15951=DIRECTION('ref_axis',(-0.707106781186547,0.707106781186547,0.));
#15952=DIRECTION('center_axis',(-5.9211894646675E-17,-4.18691322315673E-17,
1.));
#15953=DIRECTION('ref_axis',(1.,0.,5.9211894646675E-17));
#15954=DIRECTION('center_axis',(-5.9211894646675E-17,-4.18691322315673E-17,
1.));
#15955=DIRECTION('ref_axis',(1.,0.,9.89529424975582E-17));
#15956=DIRECTION('center_axis',(-5.9211894646675E-17,-4.18691322315673E-17,
1.));
#15957=DIRECTION('ref_axis',(1.,0.,5.9211894646675E-17));
#15958=DIRECTION('center_axis',(0.,0.,1.));
#15959=DIRECTION('ref_axis',(0.707106781186548,0.707106781186548,0.));
#15960=DIRECTION('',(-0.0261769483078732,0.,-0.999657324975557));
#15961=DIRECTION('',(2.02904374453503E-20,0.0261769483078732,0.999657324975557));
#15962=DIRECTION('center_axis',(1.54998670537724E-18,0.999657324975557,
-0.0261769483078732));
#15963=DIRECTION('ref_axis',(1.,-1.54998670537724E-18,2.02904374453503E-20));
#15964=DIRECTION('',(-2.02904374453503E-20,-0.0261769483078732,-0.999657324975557));
#15965=DIRECTION('center_axis',(0.,0.,1.));
#15966=DIRECTION('ref_axis',(-0.707106781186548,0.707106781186548,0.));
#15967=DIRECTION('center_axis',(5.9211894646675E-17,0.,-1.));
#15968=DIRECTION('ref_axis',(-1.,0.,-5.9211894646675E-17));
#15969=DIRECTION('',(1.,0.,5.9211894646675E-17));
#15970=DIRECTION('center_axis',(-5.9211894646675E-17,0.,1.));
#15971=DIRECTION('ref_axis',(0.707106781186547,-0.707106781186547,4.18691322315673E-17));
#15972=DIRECTION('center_axis',(-5.9211894646675E-17,0.,1.));
#15973=DIRECTION('ref_axis',(-0.707106781186548,-0.707106781186547,-4.18691322315674E-17));
#15974=DIRECTION('',(-1.,2.44929359829471E-16,-1.77635683940025E-16));
#15975=DIRECTION('center_axis',(1.77635683940025E-16,-1.45027314501002E-32,
-1.));
#15976=DIRECTION('ref_axis',(-0.919289887584406,-0.393581125798799,-1.63298687920205E-16));
#15977=DIRECTION('',(2.44929359829471E-16,1.,2.90054629002003E-32));
#15978=DIRECTION('center_axis',(1.77635683940025E-16,-1.45027314501002E-32,
-1.));
#15979=DIRECTION('ref_axis',(-0.919289887584408,0.393581125798794,-1.63298687920205E-16));
#15980=DIRECTION('',(1.,-2.44929359829471E-16,1.77635683940025E-16));
#15981=DIRECTION('',(0.,1.,0.));
#15982=DIRECTION('',(-1.,0.,-5.9211894646675E-17));
#15983=DIRECTION('center_axis',(-5.9211894646675E-17,0.,1.));
#15984=DIRECTION('ref_axis',(0.919289887584408,0.393581125798794,5.44328959734017E-17));
#15985=DIRECTION('',(0.,1.,0.));
#15986=DIRECTION('center_axis',(-5.9211894646675E-17,0.,1.));
#15987=DIRECTION('ref_axis',(0.919289887584406,-0.393581125798799,5.44328959734016E-17));
#15988=DIRECTION('',(-1.,-2.69771069118712E-33,-5.9211894646675E-17));
#15989=DIRECTION('center_axis',(5.9211894646675E-17,0.,-1.));
#15990=DIRECTION('ref_axis',(0.707106781186554,-0.707106781186541,4.33152962348331E-17));
#15991=DIRECTION('',(0.,1.,0.));
#15992=DIRECTION('center_axis',(5.9211894646675E-17,0.,-1.));
#15993=DIRECTION('ref_axis',(0.707106793861828,0.707106768511267,4.33152970112899E-17));
#15994=DIRECTION('',(1.,0.,5.9211894646675E-17));
#15995=DIRECTION('',(0.,1.,0.));
#15996=DIRECTION('',(1.,-2.44929359829471E-16,1.77635683940025E-16));
#15997=DIRECTION('',(2.44929359829471E-16,1.,2.90054629002003E-32));
#15998=DIRECTION('',(-1.,2.44929359829471E-16,-1.77635683940025E-16));
#15999=DIRECTION('center_axis',(-5.9211894646675E-17,0.,1.));
#16000=DIRECTION('ref_axis',(-0.707106793861827,0.707106768511268,-4.33152970112898E-17));
#16001=DIRECTION('',(2.44929359829471E-16,1.,2.90054629002003E-32));
#16002=DIRECTION('center_axis',(-5.9211894646675E-17,0.,1.));
#16003=DIRECTION('ref_axis',(-0.707106793846402,-0.707106768526693,-4.33152970103441E-17));
#16004=DIRECTION('center_axis',(0.,1.,0.));
#16005=DIRECTION('ref_axis',(0.69779045984168,0.,-0.716301943424654));
#16006=DIRECTION('',(0.,-1.,0.));
#16007=DIRECTION('center_axis',(0.999657324975557,0.,-0.0261769483078732));
#16008=DIRECTION('ref_axis',(-0.0261769483078732,0.,-0.999657324975557));
#16009=DIRECTION('',(-1.22464679914735E-16,-1.,0.));
#16010=DIRECTION('',(-0.0261610129351836,0.0348875520751261,-0.99904877764422));
#16011=DIRECTION('',(-4.65155408754237E-18,-1.,-1.77635683940025E-16));
#16012=DIRECTION('',(0.0261610129351836,0.0348875520751261,0.99904877764422));
#16013=DIRECTION('',(-1.22464679914735E-16,-1.,0.));
#16014=DIRECTION('',(0.,-1.,0.));
#16015=DIRECTION('',(0.0261679842649793,0.0261679842649793,0.99931500198837));
#16016=DIRECTION('',(0.,-1.,0.));
#16017=DIRECTION('center_axis',(0.998134798421867,-2.44472517200986E-16,
0.0610485395348571));
#16018=DIRECTION('ref_axis',(2.44929359829471E-16,1.,3.08148791101958E-32));
#16019=DIRECTION('',(-0.0610276976517028,-0.0261281563857738,0.997794036644443));
#16020=DIRECTION('',(2.44929359829471E-16,1.,2.90054629002003E-32));
#16021=DIRECTION('',(0.0610276976517027,-0.0261281563857738,-0.997794036644443));
#16022=DIRECTION('center_axis',(-0.999390809082568,0.,0.0349000103336808));
#16023=DIRECTION('ref_axis',(-2.98324391746377E-19,-1.,-8.54276696155443E-18));
#16024=DIRECTION('',(0.0348782627423744,-0.0348782627423746,0.998782765958718));
#16025=DIRECTION('',(-2.44929359829471E-16,-1.,-2.90054629002003E-32));
#16026=DIRECTION('',(-0.0348782627423744,-0.0348782627423746,-0.998782765958718));
#16027=DIRECTION('center_axis',(-0.382999589295176,-0.0241809170647827,
-0.923431967093209));
#16028=DIRECTION('ref_axis',(-0.656455981647273,0.710435821224265,0.253666095647248));
#16029=DIRECTION('',(0.382999589295176,0.0241809170647827,0.923431967093209));
#16030=DIRECTION('center_axis',(0.382999589295073,0.0241809170647128,0.923431967093253));
#16031=DIRECTION('ref_axis',(-0.65645598164733,0.710435821224215,0.253666095647243));
#16032=DIRECTION('',(-0.382999589295176,-0.0241809170647827,-0.923431967093209));
#16033=DIRECTION('center_axis',(0.0610276976517027,-0.0261281563857738,
-0.997794036644443));
#16034=DIRECTION('ref_axis',(-0.705224612252998,0.70630034190412,-0.061628510437394));
#16035=DIRECTION('center_axis',(0.0610276976517153,-0.0261281563857647,
-0.997794036644443));
#16036=DIRECTION('ref_axis',(-0.705224612253236,0.706300341903882,-0.0616285104374048));
#16037=DIRECTION('center_axis',(0.06102769765167,-0.0261281563858204,-0.997794036644444));
#16038=DIRECTION('ref_axis',(-2.13162820728025E-13,0.999657324975556,-0.0261769483079338));
#16039=DIRECTION('',(-0.0610276976517027,0.0261281563857738,0.997794036644443));
#16040=DIRECTION('center_axis',(-2.44929359829471E-16,-1.,-2.90054629002003E-32));
#16041=DIRECTION('ref_axis',(-0.98624732507643,2.41560925964498E-16,0.165276174264734));
#16042=DIRECTION('center_axis',(2.44929359829471E-16,1.,2.90054629002003E-32));
#16043=DIRECTION('ref_axis',(-0.998134798421867,2.44472517200986E-16,-0.0610485395348584));
#16044=DIRECTION('center_axis',(-2.44929359829471E-16,-1.,-2.90054629002003E-32));
#16045=DIRECTION('ref_axis',(-0.923702058613623,2.26241753889399E-16,0.383111611561115));
#16046=DIRECTION('center_axis',(-2.44929359829471E-16,-1.,-2.90054629002003E-32));
#16047=DIRECTION('ref_axis',(-0.923702058613623,2.26241753889399E-16,0.383111611561115));
#16048=DIRECTION('',(-2.44929359829471E-16,-1.,-2.90054629002003E-32));
#16049=DIRECTION('center_axis',(2.44929359829471E-16,1.,2.90054629002003E-32));
#16050=DIRECTION('ref_axis',(-0.998134798421867,2.44472517200986E-16,-0.0610485395348584));
#16051=DIRECTION('center_axis',(0.0610276976517027,0.0261281563857738,-0.997794036644443));
#16052=DIRECTION('ref_axis',(-0.705224612253004,-0.706300341904114,-0.0616285104373943));
#16053=DIRECTION('',(0.0610276976517027,0.0261281563857738,-0.997794036644443));
#16054=DIRECTION('center_axis',(0.0610276976516821,0.0261281563858188,-0.997794036644444));
#16055=DIRECTION('ref_axis',(-0.705224612253,-0.706300341904117,-0.0616285104374102));
#16056=DIRECTION('center_axis',(2.368475785867E-16,-2.90054629002003E-32,
-1.));
#16057=DIRECTION('ref_axis',(-1.,2.44929359829471E-16,-2.368475785867E-16));
#16058=DIRECTION('',(-2.44929359829471E-16,-1.,-2.90054629002003E-32));
#16059=DIRECTION('',(1.,-2.42861634905344E-16,2.368475785867E-16));
#16060=DIRECTION('',(2.44929359829471E-16,1.,2.90054629002003E-32));
#16061=DIRECTION('',(-1.,2.46997084753597E-16,-2.368475785867E-16));
#16062=DIRECTION('center_axis',(0.923702058613625,-2.26241753889399E-16,
-0.383111611561111));
#16063=DIRECTION('ref_axis',(-0.383111611561111,9.38352817628999E-17,-0.923702058613625));
#16064=DIRECTION('',(0.382999589295176,-0.0241809170647829,0.923431967093209));
#16065=DIRECTION('',(3.08931624243522E-16,1.,5.64901958948124E-32));
#16066=DIRECTION('',(-0.382912458030691,-0.0322396187780997,-0.92322188907431));
#16067=DIRECTION('center_axis',(0.923702058613625,-2.26241753889399E-16,
-0.383111611561111));
#16068=DIRECTION('ref_axis',(-0.383111611561111,8.3756739823579E-18,-0.923702058613625));
#16069=DIRECTION('',(2.44929359829471E-16,1.,2.90054629002003E-32));
#16070=DIRECTION('',(0.382912458030691,-0.0322396187780999,0.92322188907431));
#16071=DIRECTION('',(2.44929359829471E-16,1.,2.90054629002003E-32));
#16072=DIRECTION('center_axis',(0.0348787760610448,0.0348782627423792,0.998782748033103));
#16073=DIRECTION('ref_axis',(-0.706246054066348,-0.706246054066429,0.0493256751733975));
#16074=DIRECTION('center_axis',(0.0348785194016428,0.0348785194022536,0.998782748033153));
#16075=DIRECTION('ref_axis',(-2.35607321208397E-6,-0.999390815167465,0.0348998360076214));
#16076=DIRECTION('',(0.0348782627423744,0.0348782627423746,0.998782765958718));
#16077=DIRECTION('center_axis',(2.44929359829471E-16,1.,2.90054629002003E-32));
#16078=DIRECTION('ref_axis',(0.719339800338646,-1.76187436796804E-16,0.694658370459003));
#16079=DIRECTION('center_axis',(-0.0348787760618064,0.0348782621171599,
-0.99878274805491));
#16080=DIRECTION('ref_axis',(-0.706246054081755,0.706246054081862,0.0493256747318392));
#16081=DIRECTION('',(-0.0348782627423744,0.0348782627423746,-0.998782765958718));
#16082=DIRECTION('center_axis',(0.0348785190895045,-0.0348785190900848,
0.998782748054954));
#16083=DIRECTION('ref_axis',(-0.999390818065122,-1.17061116355887E-8,0.0348997531098236));
#16084=DIRECTION('center_axis',(0.382912458101054,0.0322396130842357,0.92322188924396));
#16085=DIRECTION('ref_axis',(-0.65756674693238,0.711448210579847,0.247885895103979));
#16086=DIRECTION('',(0.382912458101054,0.0322396130842357,0.92322188924396));
#16087=DIRECTION('center_axis',(-0.141717029398525,-0.988330743269346,0.0558446549556955));
#16088=DIRECTION('ref_axis',(-0.35000821369981,-0.00274194037192127,-0.936742617854907));
#16089=DIRECTION('center_axis',(1.,-1.7903926461204E-8,2.368475785867E-16));
#16090=DIRECTION('ref_axis',(-1.28790067213523E-8,-0.719339800338655,-0.694658370458994));
#16091=DIRECTION('',(1.,-1.7903926461204E-8,2.368475785867E-16));
#16092=DIRECTION('center_axis',(1.,-9.26477696794004E-9,-8.94689120304882E-9));
#16093=DIRECTION('ref_axis',(-8.94689359635477E-9,9.6423491413589E-9,-1.));
#16094=DIRECTION('center_axis',(-1.,2.46997084753597E-16,-2.368475785867E-16));
#16095=DIRECTION('ref_axis',(3.42202986619078E-16,0.719339800338655,-0.694658370458994));
#16096=DIRECTION('center_axis',(1.,0.,0.));
#16097=DIRECTION('ref_axis',(0.,0.999390827019096,0.0348994967024829));
#16098=DIRECTION('',(1.,-2.46997084753597E-16,2.368475785867E-16));
#16099=DIRECTION('center_axis',(2.44929359829471E-16,1.,2.90054629002003E-32));
#16100=DIRECTION('ref_axis',(-0.555377524049572,1.36028261429138E-16,0.831598344022261));
#16101=DIRECTION('center_axis',(2.40195468538973E-16,0.999657324975557,
0.0261769483078732));
#16102=DIRECTION('ref_axis',(-1.,2.46479346534848E-16,-2.36827288149255E-16));
#16103=DIRECTION('',(-0.382999589295176,0.0241809170647829,-0.923431967093209));
#16104=DIRECTION('center_axis',(-2.40195468538973E-16,-0.999657324975557,
-0.0261769483078732));
#16105=DIRECTION('ref_axis',(-0.986255619991923,-0.00432512996442569,0.165170049600825));
#16106=DIRECTION('center_axis',(-2.40195468538973E-16,-0.999657324975557,
-0.0261769483078732));
#16107=DIRECTION('ref_axis',(-0.986255619991923,-0.00432512996442569,0.165170049600825));
#16108=DIRECTION('',(-0.0261679842649796,-0.0261679842649793,0.99931500198837));
#16109=DIRECTION('',(-1.,2.44929359829471E-16,-1.77635683940025E-16));
#16110=DIRECTION('center_axis',(0.382999589295176,-0.0241809170647829,0.923431967093209));
#16111=DIRECTION('ref_axis',(-0.65645598164728,-0.710435821224258,0.253666095647251));
#16112=DIRECTION('center_axis',(0.382999589295195,-0.0241809170648741,0.923431967093198));
#16113=DIRECTION('ref_axis',(-0.656455981647407,-0.71043582122414,0.253666095647253));
#16114=DIRECTION('center_axis',(0.382999589295034,-0.0241809170647885,0.923431967093267));
#16115=DIRECTION('ref_axis',(3.55271367880065E-14,-0.999657324975557,-0.026176948307891));
#16116=DIRECTION('center_axis',(-1.78930198804362E-8,-0.999390826975456,
0.0348994979521864));
#16117=DIRECTION('ref_axis',(1.,-1.78821197673241E-8,6.24462223664452E-10));
#16118=DIRECTION('',(-1.,1.7903926463272E-8,-1.77629268993578E-16));
#16119=DIRECTION('',(0.0261610129336148,-0.0348875537921996,-0.9990487775843));
#16120=DIRECTION('center_axis',(-2.50979551447144E-16,-0.999390827019096,
0.034899496702501));
#16121=DIRECTION('ref_axis',(1.96452227542816E-14,-0.034899496702501,-0.999390827019096));
#16122=DIRECTION('center_axis',(0.382912458030691,-0.0322396187781,0.92322188907431));
#16123=DIRECTION('ref_axis',(-0.65756674848513,-0.711448210449112,0.247885891360218));
#16124=DIRECTION('',(-0.382912458030691,0.0322396187780999,-0.92322188907431));
#16125=DIRECTION('center_axis',(-0.141716926208301,0.988330759027998,0.055844637927136));
#16126=DIRECTION('ref_axis',(0.350008198931328,-0.00274196315803553,0.936742623306364));
#16127=DIRECTION('center_axis',(-2.49495388771236E-16,-0.999657324975557,
0.0261769483078732));
#16128=DIRECTION('ref_axis',(1.,-2.43379373124093E-16,2.36827288149255E-16));
#16129=DIRECTION('center_axis',(2.49495388771236E-16,0.999657324975557,
-0.0261769483078732));
#16130=DIRECTION('ref_axis',(-0.986255619991923,0.00432512996442617,0.165170049600825));
#16131=DIRECTION('center_axis',(2.49495388771236E-16,0.999657324975557,
-0.0261769483078732));
#16132=DIRECTION('ref_axis',(-0.986255619991923,0.00432512996442617,0.165170049600825));
#16133=DIRECTION('',(1.,-2.44929359829471E-16,1.77635683940025E-16));
#16134=DIRECTION('',(0.0261679842649796,-0.0261679842649793,-0.99931500198837));
#16135=DIRECTION('center_axis',(2.38580759515321E-16,0.999390827019096,
0.034899496702501));
#16136=DIRECTION('ref_axis',(-1.,2.46995825151441E-16,-2.36811508300333E-16));
#16137=DIRECTION('',(-0.0261610129351839,-0.0348875520751261,0.99904877764422));
#16138=DIRECTION('',(-1.,2.44929359829471E-16,-1.77635683940025E-16));
#16139=DIRECTION('center_axis',(2.44929359829471E-16,1.,2.90054629002003E-32));
#16140=DIRECTION('ref_axis',(-1.,2.44929359829471E-16,-2.368475785867E-16));
#16141=DIRECTION('',(-0.116185185807759,-4.73527800604663E-16,0.993227568384414));
#16142=DIRECTION('center_axis',(0.993227568384414,-2.43270592489376E-16,
0.116185185807759));
#16143=DIRECTION('ref_axis',(-0.116185185807759,-4.73527800604663E-16,0.993227568384414));
#16144=DIRECTION('',(0.116185185807759,4.73527800604663E-16,-0.993227568384414));
#16145=DIRECTION('center_axis',(2.44929359829471E-16,1.,2.90054629002003E-32));
#16146=DIRECTION('ref_axis',(-1.,2.44929359829471E-16,-2.368475785867E-16));
#16147=DIRECTION('center_axis',(2.44929359829471E-16,1.,2.90054629002003E-32));
#16148=DIRECTION('ref_axis',(-1.,2.44929359829471E-16,-2.368475785867E-16));
#16149=DIRECTION('',(0.116185185807759,-5.30442126967788E-16,-0.993227568384414));
#16150=DIRECTION('center_axis',(-0.993227568384414,2.43270592489376E-16,
-0.116185185807759));
#16151=DIRECTION('ref_axis',(-0.116185185807759,5.30442126967788E-16,0.993227568384414));
#16152=DIRECTION('',(-0.116185185807759,5.30442126967788E-16,0.993227568384414));
#16153=DIRECTION('center_axis',(2.44929359829471E-16,1.,2.90054629002003E-32));
#16154=DIRECTION('ref_axis',(-1.,2.44929359829471E-16,-2.368475785867E-16));
#16155=DIRECTION('center_axis',(-2.44929359829471E-16,-1.,-2.90054629002003E-32));
#16156=DIRECTION('ref_axis',(3.5840576082041E-13,-8.78130990198377E-29,
1.));
#16157=DIRECTION('',(3.08931624243522E-16,1.,5.64901958948124E-32));
#16158=DIRECTION('center_axis',(-1.77635683940113E-16,-3.58298306662994E-13,
1.));
#16159=DIRECTION('ref_axis',(-1.83697019872024E-16,-1.,-3.58298306662994E-13));
#16160=DIRECTION('',(-0.999847618668401,-0.0174567878811739,-6.43234615317773E-15));
#16161=DIRECTION('',(3.08931624243522E-16,1.,5.64901958948124E-32));
#16162=DIRECTION('',(1.,-2.44929359829471E-16,1.77635683940025E-16));
#16163=DIRECTION('center_axis',(1.77635683940113E-16,3.58298306662994E-13,
-1.));
#16164=DIRECTION('ref_axis',(0.707106781186554,0.707106781186541,2.53480769725753E-13));
#16165=DIRECTION('center_axis',(-2.44929359829471E-16,-1.,-2.90054629002003E-32));
#16166=DIRECTION('ref_axis',(-3.58405760820422E-13,8.78130990198406E-29,
-1.));
#16167=DIRECTION('',(3.08931624243522E-16,1.,5.64901958948124E-32));
#16168=DIRECTION('center_axis',(0.999390809082568,-7.24887827125139E-35,
0.0349000103336809));
#16169=DIRECTION('ref_axis',(0.0349000103336809,-8.54797426491926E-18,-0.999390809082567));
#16170=DIRECTION('',(-0.0348780770430102,-0.0350303962233549,0.998777448224687));
#16171=DIRECTION('center_axis',(0.999390827019096,-2.44780155481232E-16,
0.0348994967025009));
#16172=DIRECTION('ref_axis',(-0.0312115880312604,-0.447412441193785,0.89378294022519));
#16173=DIRECTION('',(3.08931624243522E-16,1.,5.64901958948124E-32));
#16174=DIRECTION('center_axis',(1.,-2.44929359829471E-16,1.77635683940025E-16));
#16175=DIRECTION('ref_axis',(4.36685849962759E-17,0.697790459841557,0.716301943424774));
#16176=DIRECTION('center_axis',(-0.0261679842649796,-0.0261679842649793,
0.99931500198837));
#16177=DIRECTION('ref_axis',(0.706622414447431,0.706622414447418,0.0370071182474997));
#16178=DIRECTION('center_axis',(-0.0129587393843831,-0.012958739384562,
0.999832056971135));
#16179=DIRECTION('ref_axis',(0.706988027531984,0.706988027531984,0.0183264249887794));
#16180=DIRECTION('center_axis',(-1.,2.44929359829471E-16,-1.77635683940025E-16));
#16181=DIRECTION('ref_axis',(-2.98150156251952E-16,-0.697790459841805,0.716301943424532));
#16182=DIRECTION('',(-1.,2.44929359829471E-16,-1.77635683940025E-16));
#16183=DIRECTION('center_axis',(0.0261679842649796,-0.0261679842649793,
-0.99931500198837));
#16184=DIRECTION('ref_axis',(0.706622414447424,-0.706622414447425,0.0370071182474997));
#16185=DIRECTION('center_axis',(-0.0129587393843824,0.0129587393842014,
0.99983205697114));
#16186=DIRECTION('ref_axis',(0.706988027531987,-0.706988027531987,0.018326424988524));
#16187=DIRECTION('center_axis',(1.77635683940113E-16,3.58298306662994E-13,
-1.));
#16188=DIRECTION('ref_axis',(0.707106781186547,-0.707106781186548,-2.53229554932366E-13));
#16189=DIRECTION('center_axis',(-2.44929359829471E-16,-1.,-2.90054629002003E-32));
#16190=DIRECTION('ref_axis',(-0.69779045984168,1.70909370624135E-16,-0.716301943424654));
#16191=DIRECTION('',(-2.44929359829471E-16,-1.,-2.90054629002003E-32));
#16192=DIRECTION('center_axis',(0.999657324975557,-2.44845428655104E-16,
0.0261769483078734));
#16193=DIRECTION('ref_axis',(0.0261769483078734,-6.41150319133654E-18,-0.999657324975557));
#16194=DIRECTION('',(0.0261610129351839,0.0348875520751261,-0.99904877764422));
#16195=DIRECTION('',(-0.0261610129351839,0.0348875520751262,0.99904877764422));
#16196=DIRECTION('',(-2.44929359829471E-16,-1.,-2.90054629002003E-32));
#16197=DIRECTION('center_axis',(-2.44929359829471E-16,-1.,-2.90054629002003E-32));
#16198=DIRECTION('ref_axis',(3.5840576082041E-13,-8.78130990198377E-29,
1.));
#16199=DIRECTION('',(3.08931624243522E-16,1.,5.64901958948124E-32));
#16200=DIRECTION('center_axis',(-1.77635683940113E-16,-3.58298306662994E-13,
1.));
#16201=DIRECTION('ref_axis',(-1.83697019872024E-16,-1.,-3.58298306662994E-13));
#16202=DIRECTION('',(1.,-2.44929359829471E-16,1.77635683940025E-16));
#16203=DIRECTION('center_axis',(1.77635683940113E-16,3.58298306662994E-13,
-1.));
#16204=DIRECTION('ref_axis',(0.599931734892416,0.800051194280076,2.86763557438302E-13));
#16205=DIRECTION('center_axis',(1.77635683940113E-16,3.58298306662994E-13,
-1.));
#16206=DIRECTION('ref_axis',(0.599931734884595,-0.800051194285941,-2.86550418872315E-13));
#16207=DIRECTION('',(-1.,2.44929359829471E-16,-1.77635683940025E-16));
#16208=DIRECTION('',(3.08931624243522E-16,1.,5.64901958948124E-32));
#16209=DIRECTION('center_axis',(-2.44929359829471E-16,-1.,-2.90054629002003E-32));
#16210=DIRECTION('ref_axis',(-3.58405760820422E-13,8.78130990198406E-29,
-1.));
#16211=DIRECTION('',(3.08931624243522E-16,1.,5.64901958948124E-32));
#16212=DIRECTION('center_axis',(0.999390809082568,-7.24887827125139E-35,
0.0349000103336809));
#16213=DIRECTION('ref_axis',(0.0349000103336809,-8.54797426491926E-18,-0.999390809082567));
#16214=DIRECTION('center_axis',(0.999390827019096,-2.44780155481232E-16,
0.0348994967025009));
#16215=DIRECTION('ref_axis',(-0.0348775813156327,-0.0354333159213346,0.998763252449944));
#16216=DIRECTION('',(3.08931624243522E-16,1.,5.64901958948124E-32));
#16217=DIRECTION('center_axis',(-1.,1.7903926463272E-8,-1.77629268993578E-16));
#16218=DIRECTION('ref_axis',(-1.24371125095723E-8,-0.694658370459121,0.719339800338531));
#16219=DIRECTION('center_axis',(0.0261610129336148,-0.0348875537921996,
-0.9990487775843));
#16220=DIRECTION('ref_axis',(0.706541812008336,-0.706353455503607,0.0431678558894376));
#16221=DIRECTION('center_axis',(-0.0129544067854082,0.017275613235743,0.999766841084544));
#16222=DIRECTION('ref_axis',(0.599791855451941,-0.799864655217172,0.0215931347384489));
#16223=DIRECTION('center_axis',(0.0261610129351839,0.0348875520751261,-0.99904877764422));
#16224=DIRECTION('ref_axis',(0.706541812040111,0.706353455545965,0.0431678546762539));
#16225=DIRECTION('center_axis',(-0.012954406785407,-0.017275613236105,0.999766841084538));
#16226=DIRECTION('ref_axis',(0.599791855459755,0.799864655211304,0.0215931347387378));
#16227=DIRECTION('center_axis',(1.,-2.44929359829471E-16,1.77635683940025E-16));
#16228=DIRECTION('ref_axis',(4.23618125582137E-17,0.694658370458866,0.719339800338778));
#16229=DIRECTION('center_axis',(-2.1820383895061E-11,-0.999390826997276,
-0.0348994973273394));
#16230=DIRECTION('ref_axis',(1.,-2.18071000659031E-11,-7.61275313984582E-13));
#16231=DIRECTION('',(-0.0348782627423744,0.034878262742375,-0.998782765958718));
#16232=DIRECTION('',(1.,-2.44929359829471E-16,2.368475785867E-16));
#16233=DIRECTION('',(-0.0348782627423749,-0.0348782627423749,0.998782765958718));
#16234=DIRECTION('',(-1.,2.44929359829471E-16,-2.368475785867E-16));
#16235=DIRECTION('center_axis',(-0.99939082699725,-1.79145504896882E-8,
-0.0348994973280894));
#16236=DIRECTION('ref_axis',(1.79036372745884E-8,-1.,6.25213233685524E-10));
#16237=DIRECTION('',(0.0348782627423749,0.0348782633660722,-0.998782765936938));
#16238=DIRECTION('',(-2.44929359829471E-16,-1.,-1.77635683940025E-16));
#16239=DIRECTION('',(0.0348782639920302,-0.0348782627423743,-0.998782765915079));
#16240=DIRECTION('',(-1.79254702138135E-8,1.,3.32651089265636E-16));
#16241=DIRECTION('center_axis',(-1.79145242221603E-8,0.999390826997223,
-0.0348994973288507));
#16242=DIRECTION('ref_axis',(-1.,-1.79036110251277E-8,6.25212257808675E-10));
#16243=DIRECTION('',(0.0348782639920302,-0.0348782627423743,-0.998782765915079));
#16244=DIRECTION('',(-1.,2.44929359829471E-16,-2.368475785867E-16));
#16245=DIRECTION('',(-0.0348787760602835,-0.0348782633675864,-0.998782748011297));
#16246=DIRECTION('',(1.,1.79254439269293E-8,2.36847584485753E-16));
#16247=DIRECTION('center_axis',(-1.,2.44929359829471E-16,-2.368475785867E-16));
#16248=DIRECTION('ref_axis',(2.44929359829471E-16,1.,2.90054629002003E-32));
#16249=DIRECTION('',(1.,-2.44929359829471E-16,2.368475785867E-16));
#16250=DIRECTION('center_axis',(0.998134798421867,-2.33628118127172E-16,
-0.0610485395348566));
#16251=DIRECTION('ref_axis',(-0.0610485395348566,1.49525797067966E-17,-0.998134798421867));
#16252=DIRECTION('',(-1.,2.44929359829471E-16,-2.368475785867E-16));
#16253=DIRECTION('center_axis',(-1.,2.44929359829471E-16,-2.368475785867E-16));
#16254=DIRECTION('ref_axis',(2.44929359829471E-16,1.,2.90054629002003E-32));
#16255=DIRECTION('',(1.,-2.44929359829471E-16,2.368475785867E-16));
#16256=DIRECTION('center_axis',(0.998134798421867,-2.33628118127172E-16,
-0.0610485395348566));
#16257=DIRECTION('ref_axis',(-0.0610485395348566,1.49525797067966E-17,-0.998134798421867));
#16258=DIRECTION('',(-1.,2.44929359829471E-16,-2.368475785867E-16));
#16259=DIRECTION('center_axis',(0.998134798421867,-2.33628118127172E-16,
-0.0610485395348566));
#16260=DIRECTION('ref_axis',(2.34084960755657E-16,1.,3.31326358017709E-19));
#16261=DIRECTION('',(-0.0609906510962981,0.0435381827808661,-0.997188330817699));
#16262=DIRECTION('center_axis',(-0.998134798421867,2.33628118127172E-16,
0.0610485395348566));
#16263=DIRECTION('ref_axis',(0.0610485395348566,-9.98832269369471E-15,0.998134798421867));
#16264=DIRECTION('',(2.32406636639626E-16,1.,-2.71090303811298E-17));
#16265=DIRECTION('center_axis',(-0.998134798421867,2.33628118127172E-16,
0.0610485395348566));
#16266=DIRECTION('ref_axis',(0.0610485395348566,9.95841753428112E-15,0.998134798421867));
#16267=DIRECTION('',(0.0609906510962981,0.0435381827808661,0.997188330817699));
#16268=DIRECTION('center_axis',(2.343650950739E-16,0.999048221581858,0.0436193873653361));
#16269=DIRECTION('ref_axis',(-2.47305820796558E-16,-0.0436193873653361,
0.999048221581858));
#16270=DIRECTION('',(-2.47305820796558E-16,-0.0436193873653361,0.999048221581858));
#16271=DIRECTION('',(1.,-2.44929359829471E-16,2.368475785867E-16));
#16272=DIRECTION('',(-1.,2.44929359829471E-16,-2.368475785867E-16));
#16273=DIRECTION('center_axis',(-2.55027387627731E-16,-0.999048221581858,
0.0436193873653361));
#16274=DIRECTION('ref_axis',(2.25938483549467E-16,-0.0436193873653361,-0.999048221581858));
#16275=DIRECTION('',(-1.,2.44929359829471E-16,-2.368475785867E-16));
#16276=DIRECTION('',(2.25938483549467E-16,-0.0436193873653361,-0.999048221581858));
#16277=DIRECTION('',(1.,-2.44929359829471E-16,2.368475785867E-16));
#16278=DIRECTION('center_axis',(0.998134798421867,-2.33628118127172E-16,
-0.0610485395348566));
#16279=DIRECTION('ref_axis',(2.34084960755657E-16,1.,3.31326358017709E-19));
#16280=DIRECTION('',(2.32406636639626E-16,1.,-2.71090303811298E-17));
#16281=DIRECTION('center_axis',(-0.998134798421867,2.33628118127172E-16,
0.0610485395348566));
#16282=DIRECTION('ref_axis',(0.0610485395348566,2.54725488227068E-14,0.998134798421867));
#16283=DIRECTION('',(0.0609906510962981,0.0435381827808661,0.997188330817699));
#16284=DIRECTION('',(-0.0609906510962981,0.0435381827808658,-0.997188330817699));
#16285=DIRECTION('center_axis',(-0.998134798421867,2.33628118127172E-16,
0.0610485395348566));
#16286=DIRECTION('ref_axis',(0.0610485395348566,-9.98832269369471E-15,0.998134798421867));
#16287=DIRECTION('center_axis',(-2.55027387627731E-16,-0.999048221581858,
0.0436193873653361));
#16288=DIRECTION('ref_axis',(2.25938483549467E-16,-0.0436193873653361,-0.999048221581858));
#16289=DIRECTION('',(-1.,2.44929359829471E-16,-2.368475785867E-16));
#16290=DIRECTION('',(2.25938483549467E-16,-0.0436193873653361,-0.999048221581858));
#16291=DIRECTION('',(1.,-2.44929359829471E-16,2.368475785867E-16));
#16292=DIRECTION('center_axis',(2.343650950739E-16,0.999048221581858,0.0436193873653358));
#16293=DIRECTION('ref_axis',(-2.47305820796557E-16,-0.0436193873653358,
0.999048221581858));
#16294=DIRECTION('',(-2.47305820796557E-16,-0.0436193873653358,0.999048221581858));
#16295=DIRECTION('',(1.,-2.44929359829471E-16,2.368475785867E-16));
#16296=DIRECTION('',(-1.,2.44929359829471E-16,-2.368475785867E-16));
#16297=DIRECTION('center_axis',(-1.,2.44929359829471E-16,-2.368475785867E-16));
#16298=DIRECTION('ref_axis',(2.44929359829471E-16,1.,2.90054629002003E-32));
#16299=DIRECTION('center_axis',(-1.,2.44929359829471E-16,-2.368475785867E-16));
#16300=DIRECTION('ref_axis',(2.36847578586706E-16,2.42830932770157E-14,
-1.));
#16301=DIRECTION('center_axis',(0.998134798421867,-2.33628118127172E-16,
-0.0610485395348566));
#16302=DIRECTION('ref_axis',(-0.0610485395348566,1.49525797067966E-17,-0.998134798421867));
#16303=DIRECTION('center_axis',(-1.,2.44929359829471E-16,-2.368475785867E-16));
#16304=DIRECTION('ref_axis',(2.44929359829471E-16,1.,2.90054629002003E-32));
#16305=DIRECTION('center_axis',(-1.,2.44929359829471E-16,-2.368475785867E-16));
#16306=DIRECTION('ref_axis',(2.368475785867E-16,-2.90054629002003E-32,-1.));
#16307=DIRECTION('center_axis',(0.998134798421867,-2.33628118127172E-16,
-0.0610485395348566));
#16308=DIRECTION('ref_axis',(-0.0610485395348566,1.49525797067966E-17,-0.998134798421867));
#16309=DIRECTION('center_axis',(0.998134798421867,-2.33628118127172E-16,
-0.0610485395348566));
#16310=DIRECTION('ref_axis',(2.34084960755657E-16,1.,3.31326358017709E-19));
#16311=DIRECTION('',(-0.0609906510962981,-0.0435381827808659,-0.997188330817699));
#16312=DIRECTION('center_axis',(0.998134798421867,-2.33628118127172E-16,
-0.0610485395348566));
#16313=DIRECTION('ref_axis',(-0.0610485395348566,2.92385219628661E-15,-0.998134798421867));
#16314=DIRECTION('',(2.44929359829471E-16,1.,1.77635683940025E-16));
#16315=DIRECTION('center_axis',(0.998134798421867,-2.33628118127172E-16,
-0.0610485395348566));
#16316=DIRECTION('ref_axis',(-0.0610485395348566,-2.89394703687301E-15,
-0.998134798421867));
#16317=DIRECTION('',(0.0609906510962981,-0.0435381827808661,0.997188330817699));
#16318=DIRECTION('center_axis',(2.55027387804441E-16,0.999048221547742,
-0.0436193881467094));
#16319=DIRECTION('ref_axis',(2.25938483350006E-16,-0.0436193881467094,-0.999048221547742));
#16320=DIRECTION('',(-0.0348663205140339,-0.0435928661237795,-0.998440785283197));
#16321=DIRECTION('',(-1.,2.44929359829471E-16,-2.368475785867E-16));
#16322=DIRECTION('center_axis',(-2.34365094880479E-16,-0.999048221547742,
-0.0436193881467096));
#16323=DIRECTION('ref_axis',(-2.47305820979858E-16,-0.0436193881467096,
0.999048221547742));
#16324=DIRECTION('',(1.,-2.44929359829471E-16,2.368475785867E-16));
#16325=DIRECTION('',(0.0348663205140339,-0.0435928661237797,0.998440785283197));
#16326=DIRECTION('center_axis',(0.998134798421867,-2.33628118127172E-16,
-0.0610485395348566));
#16327=DIRECTION('ref_axis',(2.34084960755657E-16,1.,3.31326358017709E-19));
#16328=DIRECTION('',(-0.0609906510962981,-0.0435381827808658,-0.997188330817699));
#16329=DIRECTION('center_axis',(0.998134798421867,-2.33628118127172E-16,
-0.0610485395348566));
#16330=DIRECTION('ref_axis',(-0.0610485395348566,2.92385219628661E-15,-0.998134798421867));
#16331=DIRECTION('',(2.44929359829471E-16,1.,1.77635683940025E-16));
#16332=DIRECTION('center_axis',(0.998134798421867,-2.33628118127172E-16,
-0.0610485395348566));
#16333=DIRECTION('ref_axis',(-0.0610485395348566,-2.89394703687301E-15,
-0.998134798421867));
#16334=DIRECTION('',(0.0609906510962982,-0.0435381827808662,0.997188330817699));
#16335=DIRECTION('center_axis',(2.55027387804441E-16,0.999048221547742,
-0.0436193881467093));
#16336=DIRECTION('ref_axis',(2.25938483350006E-16,-0.0436193881467093,-0.999048221547742));
#16337=DIRECTION('',(-0.0348663205140339,-0.0435928661237794,-0.998440785283197));
#16338=DIRECTION('',(-1.,2.44929359829471E-16,-2.368475785867E-16));
#16339=DIRECTION('center_axis',(-2.34365094880479E-16,-0.999048221547742,
-0.0436193881467097));
#16340=DIRECTION('ref_axis',(-2.47305820979859E-16,-0.0436193881467097,
0.999048221547742));
#16341=DIRECTION('',(1.,-2.44929359829471E-16,2.368475785867E-16));
#16342=DIRECTION('',(0.0348663205140339,-0.0435928661237798,0.998440785283197));
#16343=DIRECTION('center_axis',(2.368475785867E-16,3.32651093520646E-16,
-1.));
#16344=DIRECTION('ref_axis',(-1.,2.44929359829471E-16,-2.368475785867E-16));
#16345=DIRECTION('center_axis',(-2.368475785867E-16,-3.32651093520646E-16,
1.));
#16346=DIRECTION('ref_axis',(-0.707106793846396,0.707106768526699,6.93044752165506E-17));
#16347=DIRECTION('center_axis',(-2.368475785867E-16,-3.32651093520646E-16,
1.));
#16348=DIRECTION('ref_axis',(0.707106781186548,0.707106781186547,4.02696372923838E-16));
#16349=DIRECTION('center_axis',(-2.368475785867E-16,-3.32651093520646E-16,
1.));
#16350=DIRECTION('ref_axis',(0.707106781186547,-0.707106781186548,-6.77433150713001E-17));
#16351=DIRECTION('center_axis',(-2.368475785867E-16,-3.32651093520646E-16,
1.));
#16352=DIRECTION('ref_axis',(-0.707106793830958,-0.707106768542137,-3.98500732486466E-16));
#16353=DIRECTION('',(-1.16166033306212E-17,-1.,-3.32651093520646E-16));
#16354=DIRECTION('center_axis',(0.999390809082568,0.,-0.0349000103336808));
#16355=DIRECTION('ref_axis',(6.49403498116475E-18,1.,1.85962090325612E-16));
#16356=DIRECTION('',(-0.0348787760610448,0.0348782627423796,-0.998782748033103));
#16357=DIRECTION('',(-0.0348787760602835,-0.0348782633675864,-0.998782748011297));
#16358=DIRECTION('',(2.44929359829471E-16,1.,1.77635683940025E-16));
#16359=DIRECTION('',(0.0348663205140339,0.0435928661237795,0.998440785283197));
#16360=DIRECTION('',(-0.0348663205140339,0.0435928661237797,-0.998440785283197));
#16361=DIRECTION('',(2.44929359829471E-16,1.,1.77635683940025E-16));
#16362=DIRECTION('',(0.0348663205140339,0.0435928661237794,0.998440785283197));
#16363=DIRECTION('',(-0.0348663205140339,0.0435928661237798,-0.998440785283197));
#16364=DIRECTION('',(2.44929359829471E-16,1.,1.77635683940025E-16));
#16365=DIRECTION('center_axis',(1.,-2.44929359829471E-16,2.368475785867E-16));
#16366=DIRECTION('ref_axis',(3.40462005338621E-16,0.691513055782284,-0.722363962059742));
#16367=DIRECTION('center_axis',(-1.,2.44929359829471E-16,-2.368475785867E-16));
#16368=DIRECTION('ref_axis',(2.368475785867E-16,-2.90054629002003E-32,-1.));
#16369=DIRECTION('',(1.,-2.44929359829471E-16,2.368475785867E-16));
#16370=DIRECTION('center_axis',(0.0348668336569454,0.0435928661237853,0.998440767363719));
#16371=DIRECTION('ref_axis',(0.706138746932353,0.705896669318032,-0.0554793865008942));
#16372=DIRECTION('center_axis',(0.0348663205140163,0.0435928661237753,0.998440785283198));
#16373=DIRECTION('ref_axis',(2.56088553141076E-16,0.999048221581858,-0.0436193873653317));
#16374=DIRECTION('center_axis',(-2.44929359829471E-16,-1.,-1.77635683940025E-16));
#16375=DIRECTION('ref_axis',(0.694658370458988,-4.23618125582646E-17,-0.71933980033866));
#16376=DIRECTION('center_axis',(-2.44929359829471E-16,-1.,-2.90054629002003E-32));
#16377=DIRECTION('ref_axis',(0.999390827019096,-2.44780155481233E-16,-0.0348994967025009));
#16378=DIRECTION('',(-2.44929359829471E-16,-1.,-1.77635683940025E-16));
#16379=DIRECTION('center_axis',(-0.0348787760602835,-0.0348782633675864,
-0.998782748011297));
#16380=DIRECTION('ref_axis',(-0.706246054050923,-0.706246054051016,0.0493256756149474));
#16381=DIRECTION('center_axis',(-0.0348668336569454,0.0435928661237855,
-0.998440767363719));
#16382=DIRECTION('ref_axis',(0.706138746932353,-0.705896669318032,-0.0554793865008943));
#16383=DIRECTION('center_axis',(0.0348663205140364,-0.043592866123793,0.998440785283196));
#16384=DIRECTION('ref_axis',(0.999390827019096,-2.43945488809238E-16,-0.0348994967025033));
#16385=DIRECTION('center_axis',(-1.,2.44929359829471E-16,-2.368475785867E-16));
#16386=DIRECTION('ref_axis',(1.71830520566865E-18,-0.691513055782284,-0.722363962059742));
#16387=DIRECTION('',(-1.,2.44929359829471E-16,-2.368475785867E-16));
#16388=DIRECTION('center_axis',(-1.,-2.8573672221782E-15,7.08174259974236E-14));
#16389=DIRECTION('ref_axis',(-2.34365095073907E-16,-0.999048221581858,-0.0436193873653317));
#16390=DIRECTION('center_axis',(0.0348782639920302,-0.0348782627423743,
-0.998782765915079));
#16391=DIRECTION('ref_axis',(0.706246066710809,-0.706246066710809,0.0493253130859181));
#16392=DIRECTION('center_axis',(-2.44929359829471E-16,-1.,-1.77635683940025E-16));
#16393=DIRECTION('ref_axis',(0.694658370458988,-4.23618125582646E-17,-0.71933980033866));
#16394=DIRECTION('center_axis',(-2.44929359829471E-16,-1.,-2.90054629002003E-32));
#16395=DIRECTION('ref_axis',(0.999390827019096,-2.44780155481233E-16,-0.0348994967025009));
#16396=DIRECTION('center_axis',(2.44929359829471E-16,1.,2.90054629002003E-32));
#16397=DIRECTION('ref_axis',(2.368475785867E-16,-2.90054629002005E-32,-1.));
#16398=DIRECTION('',(-2.44929359829471E-16,-1.,-1.77635683940025E-16));
#16399=DIRECTION('center_axis',(1.,-2.44929359829471E-16,2.368475785867E-16));
#16400=DIRECTION('ref_axis',(3.40462005338621E-16,0.691513055782284,-0.722363962059742));
#16401=DIRECTION('center_axis',(-1.,2.44929359829471E-16,-2.368475785867E-16));
#16402=DIRECTION('ref_axis',(2.368475785867E-16,-2.90054629002003E-32,-1.));
#16403=DIRECTION('',(1.,-2.44929359829471E-16,2.368475785867E-16));
#16404=DIRECTION('center_axis',(0.0348782627423749,0.0348782633660722,-0.998782765936938));
#16405=DIRECTION('ref_axis',(0.706246066726265,0.706246066726265,0.0493253126432994));
#16406=DIRECTION('center_axis',(0.0348668336569454,0.0435928661237851,0.998440767363719));
#16407=DIRECTION('ref_axis',(0.706138746932353,0.705896669318032,-0.055479386500894));
#16408=DIRECTION('center_axis',(0.0348663205139986,0.0435928661237753,0.998440785283198));
#16409=DIRECTION('ref_axis',(2.56305393575573E-16,0.999048221581858,-0.0436193873653317));
#16410=DIRECTION('center_axis',(-0.0348787760610448,0.0348782627423796,
-0.998782748033103));
#16411=DIRECTION('ref_axis',(-0.706246054066342,0.706246054066435,0.0493256751733978));
#16412=DIRECTION('center_axis',(-0.0348668336569454,0.0435928661237856,
-0.998440767363719));
#16413=DIRECTION('ref_axis',(0.706138746932353,-0.705896669318032,-0.0554793865008944));
#16414=DIRECTION('center_axis',(0.0348663205140339,-0.0435928661238107,
0.998440785283196));
#16415=DIRECTION('ref_axis',(0.999390827019096,-2.48715978368175E-16,-0.0348994967025008));
#16416=DIRECTION('center_axis',(-1.,2.44929359829471E-16,-2.368475785867E-16));
#16417=DIRECTION('ref_axis',(1.71830520566865E-18,-0.691513055782284,-0.722363962059742));
#16418=DIRECTION('',(-1.,2.44929359829471E-16,-2.368475785867E-16));
#16419=DIRECTION('center_axis',(-1.,2.44929359829471E-16,-2.368475785867E-16));
#16420=DIRECTION('ref_axis',(-2.34365095073902E-16,-0.999048221581858,-0.0436193873653317));
#16421=DIRECTION('center_axis',(-2.44929359829471E-16,-1.,-1.77635683940025E-16));
#16422=DIRECTION('ref_axis',(0.694658370458988,-4.23618125582646E-17,-0.71933980033866));
#16423=DIRECTION('center_axis',(2.44929359829471E-16,1.,2.90054629002003E-32));
#16424=DIRECTION('ref_axis',(2.368475785867E-16,-2.90054629002005E-32,-1.));
#16425=DIRECTION('',(-2.44929359829471E-16,-1.,-1.77635683940025E-16));
#16426=DIRECTION('center_axis',(-0.381984965814294,-0.827136409696827,0.412229117901315));
#16427=DIRECTION('ref_axis',(0.562193937848745,-0.562001209744095,-0.60670636760487));
#16428=DIRECTION('center_axis',(-1.,2.18336926570389E-11,-2.36847578582821E-16));
#16429=DIRECTION('ref_axis',(-1.51667869883513E-11,-0.694658370458995,-0.719339800338654));
#16430=DIRECTION('center_axis',(-1.,1.27379048855593E-9,-1.2089684525145E-9));
#16431=DIRECTION('ref_axis',(-1.23083765402046E-9,-0.999390827016034,-0.0348994967901913));
#16432=DIRECTION('',(-1.,2.44929359829471E-16,-2.368475785867E-16));
#16433=DIRECTION('center_axis',(0.,0.,1.));
#16434=DIRECTION('ref_axis',(-0.783316326309005,0.621623304693255,0.));
#16435=DIRECTION('center_axis',(-1.79254702084002E-8,1.,1.77635679694421E-16));
#16436=DIRECTION('ref_axis',(-0.694658370458994,-1.24520777968981E-8,-0.719339800338654));
#16437=DIRECTION('center_axis',(-7.40867432817906E-9,1.,-1.01559678263626E-8));
#16438=DIRECTION('ref_axis',(-0.999390827635641,-7.75859376744889E-9,-0.0348994790469545));
#16439=DIRECTION('center_axis',(1.24262206634823E-8,-1.,5.3106087798054E-9));
#16440=DIRECTION('ref_axis',(3.40000134713127E-7,-5.31059640707084E-9,-0.999999999999942));
#16441=DIRECTION('',(2.44929359829471E-16,1.,1.77635683940025E-16));
#16442=DIRECTION('center_axis',(-2.368475785867E-16,-1.77635683940025E-16,
1.));
#16443=DIRECTION('ref_axis',(0.707106781186548,0.707106781186547,2.93083925620971E-16));
#16444=DIRECTION('center_axis',(0.381984965814296,-0.827136409696831,-0.412229117901303));
#16445=DIRECTION('ref_axis',(0.562193937848799,0.562001209744091,-0.606706367604824));
#16446=DIRECTION('center_axis',(1.,1.79254439269293E-8,2.36847581770898E-16));
#16447=DIRECTION('ref_axis',(-1.24520594976609E-8,0.694658370458995,-0.719339800338654));
#16448=DIRECTION('center_axis',(-1.,-1.23847432388156E-8,5.35053584848514E-9));
#16449=DIRECTION('ref_axis',(-5.35052890882072E-9,-5.80618575440895E-8,
-0.999999999999998));
#16450=DIRECTION('',(1.,-2.44929359829471E-16,2.368475785867E-16));
#16451=DIRECTION('center_axis',(-2.368475785867E-16,-1.77635683940025E-16,
1.));
#16452=DIRECTION('ref_axis',(0.707106781186547,-0.707106781186548,4.18691322315671E-17));
#16453=DIRECTION('center_axis',(-0.381984965814296,-0.827136409696831,0.412229117901303));
#16454=DIRECTION('ref_axis',(0.56219393784879,-0.562001209744111,-0.606706367604814));
#16455=DIRECTION('center_axis',(0.,0.,1.));
#16456=DIRECTION('ref_axis',(-0.841568342992499,-0.540150649423714,0.));
#16457=DIRECTION('center_axis',(0.381984965814342,-0.827136409696809,-0.412229117901306));
#16458=DIRECTION('ref_axis',(0.562193937848737,0.562001209744143,-0.606706367604833));
#16459=DIRECTION('center_axis',(1.,-2.44929359829471E-16,2.368475785867E-16));
#16460=DIRECTION('ref_axis',(2.368475785867E-16,-2.90054629002003E-32,-1.));
#16461=DIRECTION('',(-2.44929359829471E-16,-1.,-1.77635683940025E-16));
#16462=DIRECTION('',(-2.28270913740335E-16,0.0344431291061307,0.999406659402157));
#16463=DIRECTION('',(2.44929359829471E-16,1.,-2.71090303811298E-17));
#16464=DIRECTION('',(2.47305820796558E-16,0.0436193873653361,-0.999048221581858));
#16465=DIRECTION('center_axis',(1.,-2.44929359829471E-16,2.368475785867E-16));
#16466=DIRECTION('ref_axis',(2.36847578586706E-16,2.42830932770157E-14,
-1.));
#16467=DIRECTION('',(-2.25938483549467E-16,0.0436193873653361,0.999048221581858));
#16468=DIRECTION('',(2.44929359829471E-16,1.,-2.71090303811298E-17));
#16469=DIRECTION('',(2.47305820796557E-16,0.0436193873653358,-0.999048221581858));
#16470=DIRECTION('center_axis',(1.,-2.44929359829471E-16,2.368475785867E-16));
#16471=DIRECTION('ref_axis',(2.368475785867E-16,-2.90054629002003E-32,-1.));
#16472=DIRECTION('',(-2.25938483549467E-16,0.0436193873653361,0.999048221581858));
#16473=DIRECTION('',(2.44929359829471E-16,1.,-2.71090303811298E-17));
#16474=DIRECTION('',(2.45143180865312E-16,0.0344431291061307,-0.999406659402157));
#16475=DIRECTION('center_axis',(-2.25938483549467E-16,0.0436193873653361,
0.999048221581858));
#16476=DIRECTION('ref_axis',(-0.707106781186522,-0.706433772212917,0.0308435645972329));
#16477=DIRECTION('center_axis',(-2.25938483549467E-16,0.0436193873653361,
0.999048221581858));
#16478=DIRECTION('ref_axis',(-1.,2.44929359829471E-16,-2.368475785867E-16));
#16479=DIRECTION('center_axis',(-2.25938483549467E-16,0.0436193873653361,
0.999048221581858));
#16480=DIRECTION('ref_axis',(-1.,2.44929359829471E-16,-2.368475785867E-16));
#16481=DIRECTION('center_axis',(1.,-2.44929359829471E-16,2.368475785867E-16));
#16482=DIRECTION('ref_axis',(0.,3.66133323132995E-14,-1.));
#16483=DIRECTION('center_axis',(-2.25938483549467E-16,0.0436193873653361,
0.999048221581858));
#16484=DIRECTION('ref_axis',(-0.707106781186522,-0.706433772212917,0.0308435645972329));
#16485=DIRECTION('center_axis',(-2.25938483549467E-16,0.0436193873653361,
0.999048221581858));
#16486=DIRECTION('ref_axis',(-1.,2.44929359829471E-16,-2.368475785867E-16));
#16487=DIRECTION('center_axis',(-2.25938483549467E-16,0.0436193873653361,
0.999048221581858));
#16488=DIRECTION('ref_axis',(-1.,2.44929359829471E-16,-2.368475785867E-16));
#16489=DIRECTION('center_axis',(1.,-2.44929359829471E-16,2.368475785867E-16));
#16490=DIRECTION('ref_axis',(0.,3.35622212871913E-14,-1.));
#16491=DIRECTION('center_axis',(-2.44929359829471E-16,-1.,2.71090303811298E-17));
#16492=DIRECTION('ref_axis',(-0.707106781186554,1.92360190460989E-16,0.707106781186541));
#16493=DIRECTION('center_axis',(2.44929359829471E-16,1.,2.90054629002003E-32));
#16494=DIRECTION('ref_axis',(-1.,2.44929359829471E-16,-2.368475785867E-16));
#16495=DIRECTION('center_axis',(0.,1.,0.));
#16496=DIRECTION('ref_axis',(0.,0.,1.));
#16497=DIRECTION('',(-2.44929359829471E-16,-1.,2.71090303811298E-17));
#16498=DIRECTION('center_axis',(2.44929359829471E-16,1.,2.90054629002003E-32));
#16499=DIRECTION('ref_axis',(-1.,2.44929359829471E-16,-2.368475785867E-16));
#16500=DIRECTION('center_axis',(-2.28270913740335E-16,0.0344431291061307,
0.999406659402157));
#16501=DIRECTION('ref_axis',(-0.713248355488401,-0.700495515637223,0.0241415816638556));
#16502=DIRECTION('',(2.28270913740335E-16,-0.0344431291061307,-0.999406659402157));
#16503=DIRECTION('center_axis',(0.999847618668402,-0.0174567878811073,-3.17071293083851E-14));
#16504=DIRECTION('ref_axis',(-0.0174464332137702,-0.999254549110497,0.0344378868413163));
#16505=DIRECTION('center_axis',(-2.368475785867E-16,2.71090303811298E-17,
1.));
#16506=DIRECTION('ref_axis',(8.69945624879106E-14,-1.,2.71090303811504E-17));
#16507=DIRECTION('center_axis',(-1.,2.44929359829471E-16,-2.368475785867E-16));
#16508=DIRECTION('ref_axis',(-1.71830520567321E-18,0.691513055782274,0.722363962059751));
#16509=DIRECTION('center_axis',(-1.,2.44929359829471E-16,-2.368475785867E-16));
#16510=DIRECTION('ref_axis',(-2.368475785867E-16,2.90054629002003E-32,1.));
#16511=DIRECTION('center_axis',(-1.,2.44929359829471E-16,-2.368475785867E-16));
#16512=DIRECTION('ref_axis',(-2.368475785867E-16,2.90054629002003E-32,1.));
#16513=DIRECTION('',(-1.,2.44929359829471E-16,-2.368475785867E-16));
#16514=DIRECTION('center_axis',(2.47305820796558E-16,0.0436193873653361,
-0.999048221581858));
#16515=DIRECTION('ref_axis',(-0.707106781186522,0.706433772212918,0.0308435645972329));
#16516=DIRECTION('center_axis',(-2.47305820796559E-16,-0.0436193873653405,
0.999048221581858));
#16517=DIRECTION('ref_axis',(2.34365095073899E-16,0.999048221581858,0.0436193873653405));
#16518=DIRECTION('center_axis',(-2.47305820796559E-16,-0.0436193873653405,
0.999048221581858));
#16519=DIRECTION('ref_axis',(2.34365095073899E-16,0.999048221581858,0.0436193873653405));
#16520=DIRECTION('center_axis',(1.,-2.44929359829471E-16,2.368475785867E-16));
#16521=DIRECTION('ref_axis',(-3.40462005338621E-16,-0.691513055782274,0.722363962059751));
#16522=DIRECTION('',(1.,-2.44929359829471E-16,2.368475785867E-16));
#16523=DIRECTION('center_axis',(-1.,2.44929359829471E-16,-2.368475785867E-16));
#16524=DIRECTION('ref_axis',(-2.55027387627731E-16,-0.999048221581858,0.0436193873653369));
#16525=DIRECTION('center_axis',(-1.,2.44929359829471E-16,-2.368475785867E-16));
#16526=DIRECTION('ref_axis',(-2.55027387627731E-16,-0.999048221581858,0.0436193873653369));
#16527=DIRECTION('center_axis',(-2.44929359829471E-16,-1.,2.71090303811298E-17));
#16528=DIRECTION('ref_axis',(-0.707106781186554,1.92360190460989E-16,0.707106781186541));
#16529=DIRECTION('center_axis',(2.44929359829471E-16,1.,2.90054629002003E-32));
#16530=DIRECTION('ref_axis',(-1.,2.44929359829471E-16,-2.368475785867E-16));
#16531=DIRECTION('center_axis',(-2.44929359829471E-16,-1.,-2.90054629002003E-32));
#16532=DIRECTION('ref_axis',(-2.368475785867E-16,2.90054629002005E-32,1.));
#16533=DIRECTION('center_axis',(-2.44929359829471E-16,-1.,-2.90054629002003E-32));
#16534=DIRECTION('ref_axis',(-2.368475785867E-16,2.90054629002005E-32,1.));
#16535=DIRECTION('',(-2.44929359829471E-16,-1.,2.71090303811298E-17));
#16536=DIRECTION('center_axis',(2.44929359829471E-16,1.,2.90054629002003E-32));
#16537=DIRECTION('ref_axis',(-1.,2.44929359829471E-16,-2.368475785867E-16));
#16538=DIRECTION('center_axis',(-2.368475785867E-16,2.71090303811298E-17,
1.));
#16539=DIRECTION('ref_axis',(-0.707106781186548,-0.707106781186547,-1.4830754971238E-16));
#16540=DIRECTION('center_axis',(-1.,2.44929359829471E-16,-2.368475785867E-16));
#16541=DIRECTION('ref_axis',(-1.71830520567321E-18,0.691513055782274,0.722363962059751));
#16542=DIRECTION('center_axis',(-1.,2.44929359829471E-16,-2.368475785867E-16));
#16543=DIRECTION('ref_axis',(-2.368475785867E-16,2.90054629002003E-32,1.));
#16544=DIRECTION('center_axis',(-1.,2.44929359829471E-16,-2.368475785867E-16));
#16545=DIRECTION('ref_axis',(-2.368475785867E-16,2.90054629002003E-32,1.));
#16546=DIRECTION('',(-1.,2.44929359829471E-16,-2.368475785867E-16));
#16547=DIRECTION('center_axis',(2.47305820796557E-16,0.0436193873653358,
-0.999048221581858));
#16548=DIRECTION('ref_axis',(-0.707106781186522,0.706433772212918,0.0308435645972327));
#16549=DIRECTION('center_axis',(-2.47305820796556E-16,-0.0436193873653317,
0.999048221581858));
#16550=DIRECTION('ref_axis',(2.34365095073901E-16,0.999048221581858,0.0436193873653317));
#16551=DIRECTION('center_axis',(-2.47305820796556E-16,-0.0436193873653317,
0.999048221581858));
#16552=DIRECTION('ref_axis',(2.34365095073901E-16,0.999048221581858,0.0436193873653317));
#16553=DIRECTION('center_axis',(-2.368475785867E-16,2.71090303811298E-17,
1.));
#16554=DIRECTION('ref_axis',(-0.707106781186547,0.707106781186548,-1.86645508140158E-16));
#16555=DIRECTION('center_axis',(1.,-2.44929359829471E-16,2.368475785867E-16));
#16556=DIRECTION('ref_axis',(-3.4046200533862E-16,-0.691513055782263,0.722363962059762));
#16557=DIRECTION('',(1.,-2.44929359829471E-16,2.368475785867E-16));
#16558=DIRECTION('center_axis',(-1.,2.44929359829471E-16,-2.368475785867E-16));
#16559=DIRECTION('ref_axis',(-2.55027387627731E-16,-0.999048221581858,0.0436193873653369));
#16560=DIRECTION('center_axis',(-1.,2.44929359829471E-16,-2.368475785867E-16));
#16561=DIRECTION('ref_axis',(-2.55027387627731E-16,-0.999048221581858,0.0436193873653369));
#16562=DIRECTION('center_axis',(-2.44929359829471E-16,-1.,2.71090303811298E-17));
#16563=DIRECTION('ref_axis',(-0.707106781186554,1.92360190460989E-16,0.707106781186541));
#16564=DIRECTION('center_axis',(0.,-1.,0.));
#16565=DIRECTION('ref_axis',(-1.,0.,3.77475828372548E-14));
#16566=DIRECTION('center_axis',(-2.44929359829471E-16,-1.,-2.90054629002003E-32));
#16567=DIRECTION('ref_axis',(-2.368475785867E-16,2.90054629002005E-32,1.));
#16568=DIRECTION('center_axis',(-2.44929359829471E-16,-1.,-2.90054629002003E-32));
#16569=DIRECTION('ref_axis',(-2.368475785867E-16,2.90054629002005E-32,1.));
#16570=DIRECTION('',(-2.44929359829471E-16,-1.,2.71090303811298E-17));
#16571=DIRECTION('center_axis',(2.45143180865312E-16,0.0344431291061307,
-0.999406659402157));
#16572=DIRECTION('ref_axis',(-0.713248355488401,0.700495515637223,0.0241415816638556));
#16573=DIRECTION('',(-2.45143180865312E-16,-0.0344431291061307,0.999406659402157));
#16574=DIRECTION('center_axis',(-2.368475785867E-16,2.71090303811298E-17,
1.));
#16575=DIRECTION('ref_axis',(8.86633332595671E-14,1.,-2.71090303811088E-17));
#16576=DIRECTION('center_axis',(0.999847618668402,0.0174567878811042,-3.17453306689856E-14));
#16577=DIRECTION('ref_axis',(3.55271367880044E-14,1.77635683940022E-14,
1.));
#16578=DIRECTION('center_axis',(0.0174464332138455,0.999254549110497,-0.0344378868412682));
#16579=DIRECTION('ref_axis',(3.98308527494807E-6,-0.0344431985658289,-0.999406657000387));
#16580=DIRECTION('',(0.999847618668401,-0.0174567878811746,2.33714216608413E-16));
#16581=DIRECTION('',(-0.0261610129351838,0.0348875520751261,0.99904877764422));
#16582=DIRECTION('',(-0.999847618668401,0.0174567878811748,6.07716805698274E-15));
#16583=DIRECTION('center_axis',(0.0174464332138455,0.999254549110497,-0.0344378868412682));
#16584=DIRECTION('ref_axis',(0.45158470201893,-0.0386050007379506,-0.891392680484026));
#16585=DIRECTION('',(-0.0348780770430102,0.0350303962233549,0.998777448224687));
#16586=DIRECTION('',(-0.999847618668401,0.0174567878811746,-2.37284162786837E-16));
#16587=DIRECTION('center_axis',(-0.999847618668401,0.0174567878811746,-2.37284724030317E-16));
#16588=DIRECTION('ref_axis',(-0.0121294035440704,-0.694718600693145,0.71917935413958));
#16589=DIRECTION('',(0.999847618668401,-0.0174567878811746,2.37284724030317E-16));
#16590=DIRECTION('center_axis',(-0.0261610129351839,0.0348875520751262,
0.99904877764422));
#16591=DIRECTION('ref_axis',(0.713326311793821,0.70080810961615,-0.00579365159998252));
#16592=DIRECTION('center_axis',(-0.999847618668401,0.0174567878811748,6.07712892202196E-15));
#16593=DIRECTION('ref_axis',(0.0125545614337372,0.719069764631823,0.694824478972597));
#16594=DIRECTION('center_axis',(0.999850360161891,-0.0172990539612729,-4.02262797203866E-6));
#16595=DIRECTION('ref_axis',(-0.000424912092109023,-0.0243265945122568,
-0.99970397430897));
#16596=DIRECTION('center_axis',(-0.0348780770430102,0.0350303962233549,
0.998777448224687));
#16597=DIRECTION('ref_axis',(0.713246429449943,0.700913279969098,0.00032378985133584));
#16598=DIRECTION('center_axis',(-0.999847618668401,-0.0174567878811741,
-2.36338250844261E-16));
#16599=DIRECTION('ref_axis',(-0.01212940354407,0.694718600693144,0.719179354139581));
#16600=DIRECTION('',(0.999847618668401,0.0174567878811741,2.36338812087741E-16));
#16601=DIRECTION('',(-0.999847618668401,-0.0174567878811741,-2.36338250844261E-16));
#16602=DIRECTION('center_axis',(0.017446433213845,-0.999254549110497,-0.0344378868412682));
#16603=DIRECTION('ref_axis',(-3.98308527496487E-6,-0.0344431985658289,0.999406657000387));
#16604=DIRECTION('',(-0.999847618668401,-0.0174567878811741,-2.39908758266165E-16));
#16605=DIRECTION('',(0.0348780770430102,0.0350303962233549,-0.998777448224687));
#16606=DIRECTION('center_axis',(0.017446433213845,-0.999254549110497,-0.0344378868412682));
#16607=DIRECTION('ref_axis',(0.45158470201893,0.0386050007379504,-0.891392680484026));
#16608=DIRECTION('',(0.999847618668401,0.0174567878811739,6.43228675272445E-15));
#16609=DIRECTION('',(0.0261610129351839,0.0348875520751261,-0.99904877764422));
#16610=DIRECTION('center_axis',(-0.0348785903487523,-0.0350304045575508,
0.998777430007216));
#16611=DIRECTION('ref_axis',(0.71324641688404,-0.700913292589788,0.000324149688711185));
#16612=DIRECTION('center_axis',(0.999847618668401,0.0174567878811739,6.43234615317773E-15));
#16613=DIRECTION('ref_axis',(0.012554561433732,-0.719069764632063,0.69482447897235));
#16614=DIRECTION('center_axis',(0.999850439891221,0.0172926933181685,0.000246185166013599));
#16615=DIRECTION('ref_axis',(0.00938726376663198,-0.554609963952104,0.832057490299812));
#16616=DIRECTION('center_axis',(-2.368475785867E-16,-1.77635683940025E-16,
1.));
#16617=DIRECTION('ref_axis',(2.44929359829471E-16,1.,1.77635683940025E-16));
#16618=DIRECTION('center_axis',(0.,0.,1.));
#16619=DIRECTION('ref_axis',(0.946244343838898,0.323452688585043,0.));
#16620=DIRECTION('',(-0.999847618668401,0.0174567878811746,-2.33710538982621E-16));
#16621=DIRECTION('',(2.44929359829471E-16,1.,1.77635683940025E-16));
#16622=DIRECTION('',(0.999847618668401,0.0174567878811741,2.39912435891957E-16));
#16623=DIRECTION('center_axis',(0.0261610129351839,0.0348875520751261,-0.99904877764422));
#16624=DIRECTION('ref_axis',(0.713326311793821,-0.700808109616151,-0.00579365159998247));
#16625=DIRECTION('center_axis',(-0.999847618668401,-0.0174567878811767,
4.16824499713284E-14));
#16626=DIRECTION('ref_axis',(-3.55271367880055E-14,-8.88178419700136E-14,
-1.));
#16627=DIRECTION('center_axis',(0.999847618668401,0.0174567878811741,2.39912435891957E-16));
#16628=DIRECTION('ref_axis',(-0.0125545614337343,0.719069764631941,-0.694824478972475));
#16629=DIRECTION('center_axis',(0.999847618668402,0.0174567878811,3.69261954488712E-14));
#16630=DIRECTION('ref_axis',(-0.0174464332137704,0.999254549110508,0.0344378868410014));
#16631=DIRECTION('center_axis',(0.,-1.,0.));
#16632=DIRECTION('ref_axis',(0.,0.,-1.));
#16633=DIRECTION('center_axis',(-2.44929359829471E-16,-1.,-1.77635683940025E-16));
#16634=DIRECTION('ref_axis',(-0.707106781186579,2.98798607941803E-16,-0.707106781186516));
#16635=DIRECTION('center_axis',(0.,1.,0.));
#16636=DIRECTION('ref_axis',(-1.,0.,-2.66453525910034E-14));
#16637=DIRECTION('center_axis',(0.999847618668402,-0.0174567878811017,3.71546685645312E-14));
#16638=DIRECTION('ref_axis',(3.55271367880055E-14,-3.01980662698046E-13,
-1.));
#16639=DIRECTION('center_axis',(-0.999847618668402,0.0174567878810952,-3.92171015544565E-14));
#16640=DIRECTION('ref_axis',(-0.0174464332137703,-0.999254549110501,0.0344378868411877));
#16641=DIRECTION('center_axis',(-0.999847618668401,0.0174567878811746,-2.33710538982621E-16));
#16642=DIRECTION('ref_axis',(-0.0125545614337347,-0.719069764631941,-0.694824478972475));
#16643=DIRECTION('center_axis',(-2.44929359829471E-16,-1.,-2.90054629002003E-32));
#16644=DIRECTION('ref_axis',(-3.58405760820422E-13,8.78130990198406E-29,
-1.));
#16645=DIRECTION('center_axis',(-1.79145242221603E-8,0.999390826997223,
-0.0348994973288507));
#16646=DIRECTION('ref_axis',(-5.13004850868524E-7,-0.0348994973288553,-0.999390826997091));
#16647=DIRECTION('',(-2.44929359829471E-16,-1.,-2.90054629002003E-32));
#16648=DIRECTION('center_axis',(1.14124216452734E-16,0.999390827019096,
0.0348994967025013));
#16649=DIRECTION('ref_axis',(-3.58178881803344E-13,0.0348994967025013,-0.999390827019096));
#16650=DIRECTION('',(3.08931624243522E-16,1.,5.64901958948124E-32));
#16651=DIRECTION('center_axis',(-1.77635683940113E-16,-3.58298306662994E-13,
1.));
#16652=DIRECTION('ref_axis',(-1.83697019872024E-16,-1.,-3.58298306662994E-13));
#16653=DIRECTION('',(1.,1.79254439248617E-8,1.77642106596317E-16));
#16654=DIRECTION('',(-1.,1.20396954990611E-16,-1.7763568394007E-16));
#16655=DIRECTION('center_axis',(-1.77635683940113E-16,-3.58298306662994E-13,
1.));
#16656=DIRECTION('ref_axis',(0.707106781186547,0.707106781186548,2.53480769725755E-13));
#16657=DIRECTION('',(-1.79254827142499E-8,1.,3.5829830665981E-13));
#16658=DIRECTION('center_axis',(-1.77635683940113E-16,-3.58298306662994E-13,
1.));
#16659=DIRECTION('ref_axis',(0.707106781186548,-0.707106781186548,-2.53229554932365E-13));
#16660=DIRECTION('center_axis',(2.01253746037858E-48,-1.,-2.07704186959966E-33));
#16661=DIRECTION('ref_axis',(3.58533757441359E-13,-2.07704186959966E-33,
1.));
#16662=DIRECTION('',(0.,-1.,-3.57834151485811E-13));
#16663=DIRECTION('center_axis',(5.9211894646675E-17,3.58298306662994E-13,
-1.));
#16664=DIRECTION('ref_axis',(-6.12323399573614E-17,-1.,-3.58298306662994E-13));
#16665=DIRECTION('',(1.,0.,0.));
#16666=DIRECTION('',(0.999847618668401,0.017456787881174,6.43234615317773E-15));
#16667=DIRECTION('',(2.01253746037858E-48,-1.,-2.07704186959966E-33));
#16668=DIRECTION('center_axis',(-2.44929359829471E-16,-1.,-2.90054629002003E-32));
#16669=DIRECTION('ref_axis',(-3.58405760820422E-13,8.78130990198406E-29,
-1.));
#16670=DIRECTION('',(-2.44929359829471E-16,-1.,-2.90054629002003E-32));
#16671=DIRECTION('center_axis',(-2.44929359829471E-16,-1.,-2.90054629002003E-32));
#16672=DIRECTION('ref_axis',(3.5840576082041E-13,-8.78130990198377E-29,
1.));
#16673=DIRECTION('',(-2.44929359829471E-16,-1.,-2.90054629002003E-32));
#16674=DIRECTION('center_axis',(-1.77635683940113E-16,-3.58298306662994E-13,
1.));
#16675=DIRECTION('ref_axis',(-1.83697019872024E-16,-1.,-3.58298306662994E-13));
#16676=DIRECTION('',(-0.999847618668401,0.0174567878811747,6.07712892202196E-15));
#16677=DIRECTION('center_axis',(-2.18202615049833E-11,-0.999390826997276,
-0.0348994973273394));
#16678=DIRECTION('ref_axis',(1.,-2.18069776012232E-11,-7.61275313984582E-13));
#16679=DIRECTION('',(-1.,1.22464679914735E-16,-2.368475785867E-16));
#16680=DIRECTION('',(-0.0348782627423744,0.0348782627423749,-0.998782765958718));
#16681=DIRECTION('',(1.,-1.22464679914735E-16,2.368475785867E-16));
#16682=DIRECTION('',(-0.0348782627423749,-0.0348782627423749,0.998782765958718));
#16683=DIRECTION('center_axis',(-0.99939082699725,-1.79145504896882E-8,
-0.0348994973280894));
#16684=DIRECTION('ref_axis',(1.79036372747376E-8,-1.,6.25213229414142E-10));
#16685=DIRECTION('',(0.0348782627423749,0.0348782633660723,-0.998782765936938));
#16686=DIRECTION('',(-1.22464679914735E-16,-1.,-1.77635683940025E-16));
#16687=DIRECTION('',(0.03487826399203,-0.0348782627423743,-0.998782765915079));
#16688=DIRECTION('center_axis',(-1.,1.22464679914735E-16,-2.368475785867E-16));
#16689=DIRECTION('ref_axis',(1.22464679914735E-16,1.,0.));
#16690=DIRECTION('',(1.,-1.22464679914735E-16,2.368475785867E-16));
#16691=DIRECTION('center_axis',(0.998134798421867,-1.11391859526679E-16,
-0.0610485395348566));
#16692=DIRECTION('ref_axis',(-0.0610485395348566,7.47628985339828E-18,-0.998134798421867));
#16693=DIRECTION('',(-1.,1.22464679914735E-16,-2.368475785867E-16));
#16694=DIRECTION('center_axis',(-1.,1.22464679914735E-16,-2.368475785867E-16));
#16695=DIRECTION('ref_axis',(1.22464679914735E-16,1.,0.));
#16696=DIRECTION('',(1.,-1.22464679914735E-16,2.368475785867E-16));
#16697=DIRECTION('center_axis',(0.998134798421867,-1.11391859526679E-16,
-0.0610485395348566));
#16698=DIRECTION('ref_axis',(-0.0610485395348566,7.47628985339828E-18,-0.998134798421867));
#16699=DIRECTION('',(-1.,1.22464679914735E-16,-2.368475785867E-16));
#16700=DIRECTION('center_axis',(0.998134798421867,-1.11391859526679E-16,
-0.0610485395348566));
#16701=DIRECTION('ref_axis',(1.11620280840922E-16,1.,3.31326358017648E-19));
#16702=DIRECTION('',(-0.0609906510962981,0.0435381827808661,-0.997188330817699));
#16703=DIRECTION('center_axis',(-0.998134798421867,1.11391859526679E-16,
0.0610485395348566));
#16704=DIRECTION('ref_axis',(0.0610485395348566,-9.98084640384131E-15,0.998134798421867));
#16705=DIRECTION('',(1.09941956724891E-16,1.,-2.71090303811298E-17));
#16706=DIRECTION('center_axis',(-0.998134798421867,1.11391859526679E-16,
0.0610485395348566));
#16707=DIRECTION('ref_axis',(0.0610485395348566,9.96589382413451E-15,0.998134798421867));
#16708=DIRECTION('',(0.0609906510962981,0.0435381827808661,0.997188330817699));
#16709=DIRECTION('center_axis',(1.12016974398493E-16,0.999048221581858,
0.0436193873653361));
#16710=DIRECTION('ref_axis',(-2.41963986484785E-16,-0.0436193873653361,
0.999048221581858));
#16711=DIRECTION('',(-2.41963986484785E-16,-0.0436193873653361,0.999048221581858));
#16712=DIRECTION('',(1.,-1.22464679914735E-16,2.368475785867E-16));
#16713=DIRECTION('',(-1.,1.22464679914735E-16,-2.368475785867E-16));
#16714=DIRECTION('center_axis',(-1.32679266952323E-16,-0.999048221581858,
0.0436193873653361));
#16715=DIRECTION('ref_axis',(2.31280317861239E-16,-0.0436193873653361,-0.999048221581858));
#16716=DIRECTION('',(-1.,1.22464679914735E-16,-2.368475785867E-16));
#16717=DIRECTION('',(2.31280317861239E-16,-0.0436193873653361,-0.999048221581858));
#16718=DIRECTION('',(1.,-1.22464679914735E-16,2.368475785867E-16));
#16719=DIRECTION('center_axis',(0.998134798421867,-1.11391859526679E-16,
-0.0610485395348566));
#16720=DIRECTION('ref_axis',(1.11620280840922E-16,1.,3.31326358017648E-19));
#16721=DIRECTION('',(1.09941956724891E-16,1.,-2.71090303811298E-17));
#16722=DIRECTION('center_axis',(-0.998134798421867,1.11391859526679E-16,
0.0610485395348566));
#16723=DIRECTION('ref_axis',(0.0610485395348566,2.54800251125602E-14,0.998134798421867));
#16724=DIRECTION('',(0.0609906510962981,0.0435381827808661,0.997188330817699));
#16725=DIRECTION('',(-0.0609906510962981,0.0435381827808658,-0.997188330817699));
#16726=DIRECTION('center_axis',(-0.998134798421867,1.11391859526679E-16,
0.0610485395348566));
#16727=DIRECTION('ref_axis',(0.0610485395348566,-9.98084640384131E-15,0.998134798421867));
#16728=DIRECTION('center_axis',(-1.32679266952323E-16,-0.999048221581858,
0.0436193873653361));
#16729=DIRECTION('ref_axis',(2.31280317861239E-16,-0.0436193873653361,-0.999048221581858));
#16730=DIRECTION('',(-1.,1.22464679914735E-16,-2.368475785867E-16));
#16731=DIRECTION('',(2.31280317861239E-16,-0.0436193873653361,-0.999048221581858));
#16732=DIRECTION('',(1.,-1.22464679914735E-16,2.368475785867E-16));
#16733=DIRECTION('center_axis',(1.12016974398493E-16,0.999048221581858,
0.0436193873653358));
#16734=DIRECTION('ref_axis',(-2.41963986484785E-16,-0.0436193873653358,
0.999048221581858));
#16735=DIRECTION('',(-2.41963986484785E-16,-0.0436193873653358,0.999048221581858));
#16736=DIRECTION('',(1.,-1.22464679914735E-16,2.368475785867E-16));
#16737=DIRECTION('',(-1.,1.22464679914735E-16,-2.368475785867E-16));
#16738=DIRECTION('center_axis',(-1.,1.22464679914735E-16,-2.368475785867E-16));
#16739=DIRECTION('ref_axis',(1.22464679914735E-16,1.,0.));
#16740=DIRECTION('center_axis',(-1.,1.22464679914735E-16,-2.368475785867E-16));
#16741=DIRECTION('ref_axis',(2.36847578586703E-16,2.42830932770157E-14,
-1.));
#16742=DIRECTION('center_axis',(0.998134798421867,-1.11391859526679E-16,
-0.0610485395348566));
#16743=DIRECTION('ref_axis',(-0.0610485395348566,7.47628985339828E-18,-0.998134798421867));
#16744=DIRECTION('center_axis',(-1.,1.22464679914735E-16,-2.368475785867E-16));
#16745=DIRECTION('ref_axis',(1.22464679914735E-16,1.,0.));
#16746=DIRECTION('center_axis',(-1.,1.22464679914735E-16,-2.368475785867E-16));
#16747=DIRECTION('ref_axis',(2.368475785867E-16,-2.90054629002003E-32,-1.));
#16748=DIRECTION('center_axis',(0.998134798421867,-1.11391859526679E-16,
-0.0610485395348566));
#16749=DIRECTION('ref_axis',(-0.0610485395348566,7.47628985339828E-18,-0.998134798421867));
#16750=DIRECTION('center_axis',(0.998134798421867,-1.11391859526679E-16,
-0.0610485395348566));
#16751=DIRECTION('ref_axis',(1.11620280840922E-16,1.,3.31326358017648E-19));
#16752=DIRECTION('',(-0.0609906510962981,-0.0435381827808659,-0.997188330817699));
#16753=DIRECTION('center_axis',(0.998134798421867,-1.11391859526679E-16,
-0.0610485395348566));
#16754=DIRECTION('ref_axis',(-0.0610485395348566,2.91637590643321E-15,-0.998134798421867));
#16755=DIRECTION('',(1.22464679914735E-16,1.,1.77635683940025E-16));
#16756=DIRECTION('center_axis',(0.998134798421867,-1.11391859526679E-16,
-0.0610485395348566));
#16757=DIRECTION('ref_axis',(-0.0610485395348566,-2.90142332672641E-15,
-0.998134798421867));
#16758=DIRECTION('',(0.0609906510962981,-0.0435381827808661,0.997188330817699));
#16759=DIRECTION('center_axis',(1.32679267133211E-16,0.999048221547742,
-0.0436193881467094));
#16760=DIRECTION('ref_axis',(2.31280317757468E-16,-0.0436193881467094,-0.999048221547742));
#16761=DIRECTION('',(-0.0348663205140339,-0.0435928661237795,-0.998440785283197));
#16762=DIRECTION('',(-1.,1.22464679914735E-16,-2.368475785867E-16));
#16763=DIRECTION('center_axis',(-1.12016974209248E-16,-0.999048221547742,
-0.0436193881467096));
#16764=DIRECTION('ref_axis',(-2.41963986572395E-16,-0.0436193881467096,
0.999048221547742));
#16765=DIRECTION('',(1.,-1.22464679914735E-16,2.368475785867E-16));
#16766=DIRECTION('',(0.0348663205140339,-0.0435928661237797,0.998440785283197));
#16767=DIRECTION('center_axis',(0.998134798421867,-1.11391859526679E-16,
-0.0610485395348566));
#16768=DIRECTION('ref_axis',(1.11620280840922E-16,1.,3.31326358017648E-19));
#16769=DIRECTION('',(-0.0609906510962981,-0.0435381827808658,-0.997188330817699));
#16770=DIRECTION('center_axis',(0.998134798421867,-1.11391859526679E-16,
-0.0610485395348566));
#16771=DIRECTION('ref_axis',(-0.0610485395348566,2.91637590643321E-15,-0.998134798421867));
#16772=DIRECTION('',(1.22464679914735E-16,1.,1.77635683940025E-16));
#16773=DIRECTION('center_axis',(0.998134798421867,-1.11391859526679E-16,
-0.0610485395348566));
#16774=DIRECTION('ref_axis',(-0.0610485395348566,-2.90142332672641E-15,
-0.998134798421867));
#16775=DIRECTION('',(0.0609906510962982,-0.0435381827808662,0.997188330817699));
#16776=DIRECTION('center_axis',(1.32679267133211E-16,0.999048221547742,
-0.0436193881467093));
#16777=DIRECTION('ref_axis',(2.31280317757468E-16,-0.0436193881467093,-0.999048221547742));
#16778=DIRECTION('',(-0.0348663205140339,-0.0435928661237794,-0.998440785283197));
#16779=DIRECTION('',(-1.,1.22464679914735E-16,-2.368475785867E-16));
#16780=DIRECTION('center_axis',(-1.12016974209248E-16,-0.999048221547742,
-0.0436193881467097));
#16781=DIRECTION('ref_axis',(-2.41963986572395E-16,-0.0436193881467097,
0.999048221547742));
#16782=DIRECTION('',(1.,-1.22464679914735E-16,2.368475785867E-16));
#16783=DIRECTION('',(0.0348663205140339,-0.0435928661237798,0.998440785283197));
#16784=DIRECTION('center_axis',(0.999390809082568,0.,-0.0349000103336808));
#16785=DIRECTION('ref_axis',(6.34487278529157E-18,1.,1.81690706844835E-16));
#16786=DIRECTION('',(-0.0348787760610448,0.0348782627423796,-0.998782748033103));
#16787=DIRECTION('',(-1.16166033306212E-17,-1.,-3.32651093520646E-16));
#16788=DIRECTION('',(-0.0348787760602835,-0.0348782633675864,-0.998782748011297));
#16789=DIRECTION('',(1.22464679914735E-16,1.,1.77635683940025E-16));
#16790=DIRECTION('',(0.0348663205140339,0.0435928661237795,0.998440785283197));
#16791=DIRECTION('',(-0.0348663205140339,0.0435928661237797,-0.998440785283197));
#16792=DIRECTION('',(1.22464679914735E-16,1.,1.77635683940025E-16));
#16793=DIRECTION('',(0.0348663205140339,0.0435928661237794,0.998440785283197));
#16794=DIRECTION('',(-0.0348663205140339,0.0435928661237798,-0.998440785283197));
#16795=DIRECTION('',(1.22464679914735E-16,1.,1.77635683940025E-16));
#16796=DIRECTION('center_axis',(1.,-1.22464679914735E-16,2.368475785867E-16));
#16797=DIRECTION('ref_axis',(2.55776080305382E-16,0.691513055782284,-0.722363962059742));
#16798=DIRECTION('center_axis',(-1.,1.22464679914735E-16,-2.368475785867E-16));
#16799=DIRECTION('ref_axis',(2.368475785867E-16,-2.90054629002003E-32,-1.));
#16800=DIRECTION('',(1.,-1.22464679914735E-16,2.368475785867E-16));
#16801=DIRECTION('center_axis',(0.0348668336569454,0.0435928661237853,0.998440767363719));
#16802=DIRECTION('ref_axis',(0.706138746932353,0.705896669318032,-0.0554793865008942));
#16803=DIRECTION('center_axis',(0.0348663205140163,0.0435928661237753,0.998440785283198));
#16804=DIRECTION('ref_axis',(1.34007388519208E-16,0.999048221581858,-0.0436193873653317));
#16805=DIRECTION('center_axis',(-1.22464679914735E-16,-1.,-1.77635683940025E-16));
#16806=DIRECTION('ref_axis',(0.694658370458988,4.27093024300875E-17,-0.71933980033866));
#16807=DIRECTION('center_axis',(-1.22464679914735E-16,-1.,0.));
#16808=DIRECTION('ref_axis',(0.999390827019096,-1.22390077740616E-16,-0.0348994967025009));
#16809=DIRECTION('',(-1.22464679914735E-16,-1.,-1.77635683940025E-16));
#16810=DIRECTION('center_axis',(-0.0348787760602835,-0.0348782633675864,
-0.998782748011297));
#16811=DIRECTION('ref_axis',(-0.706246054050923,-0.706246054051016,0.0493256756149474));
#16812=DIRECTION('center_axis',(-2.368475785867E-16,-3.32651093520646E-16,
1.));
#16813=DIRECTION('ref_axis',(-0.707106793830958,-0.707106768542137,-3.98500732486466E-16));
#16814=DIRECTION('',(-0.0348787760602835,-0.0348782633675864,-0.998782748011297));
#16815=DIRECTION('center_axis',(-0.0348668336569454,0.0435928661237855,
-0.998440767363719));
#16816=DIRECTION('ref_axis',(0.706138746932353,-0.705896669318032,-0.0554793865008943));
#16817=DIRECTION('center_axis',(0.0348663205140364,-0.043592866123793,0.998440785283196));
#16818=DIRECTION('ref_axis',(0.999390827019096,-1.22081164621868E-16,-0.0348994967025033));
#16819=DIRECTION('center_axis',(-1.,1.22464679914735E-16,-2.368475785867E-16));
#16820=DIRECTION('ref_axis',(8.6404230238907E-17,-0.691513055782284,-0.722363962059742));
#16821=DIRECTION('',(-1.,1.22464679914735E-16,-2.368475785867E-16));
#16822=DIRECTION('center_axis',(-1.,-2.97983190209294E-15,7.08174259974236E-14));
#16823=DIRECTION('ref_axis',(-1.12016974398494E-16,-0.999048221581858,-0.0436193873653317));
#16824=DIRECTION('center_axis',(-1.22464679914735E-16,-1.,-1.77635683940025E-16));
#16825=DIRECTION('ref_axis',(0.694658370458988,4.27093024300875E-17,-0.71933980033866));
#16826=DIRECTION('center_axis',(-1.22464679914735E-16,-1.,0.));
#16827=DIRECTION('ref_axis',(0.999390827019096,-1.22390077740616E-16,-0.0348994967025009));
#16828=DIRECTION('center_axis',(1.22464679914735E-16,1.,0.));
#16829=DIRECTION('ref_axis',(2.368475785867E-16,-2.90054629002003E-32,-1.));
#16830=DIRECTION('',(-1.22464679914735E-16,-1.,-1.77635683940025E-16));
#16831=DIRECTION('center_axis',(1.,-1.22464679914735E-16,2.368475785867E-16));
#16832=DIRECTION('ref_axis',(2.55776080305382E-16,0.691513055782284,-0.722363962059742));
#16833=DIRECTION('center_axis',(-1.,1.22464679914735E-16,-2.368475785867E-16));
#16834=DIRECTION('ref_axis',(2.368475785867E-16,-2.90054629002003E-32,-1.));
#16835=DIRECTION('',(1.,-1.22464679914735E-16,2.368475785867E-16));
#16836=DIRECTION('center_axis',(0.0348782627423749,0.0348782633660723,-0.998782765936938));
#16837=DIRECTION('ref_axis',(0.706246066726265,0.706246066726265,0.0493253126432995));
#16838=DIRECTION('center_axis',(0.0348668336569454,0.0435928661237851,0.998440767363719));
#16839=DIRECTION('ref_axis',(0.706138746932353,0.705896669318032,-0.055479386500894));
#16840=DIRECTION('center_axis',(0.0348663205139986,0.0435928661237753,0.998440785283198));
#16841=DIRECTION('ref_axis',(1.34224228953705E-16,0.999048221581858,-0.0436193873653317));
#16842=DIRECTION('center_axis',(-0.0348787760610448,0.0348782627423796,
-0.998782748033103));
#16843=DIRECTION('ref_axis',(-0.706246054066342,0.706246054066435,0.0493256751733978));
#16844=DIRECTION('center_axis',(-2.368475785867E-16,-3.32651093520646E-16,
1.));
#16845=DIRECTION('ref_axis',(-0.707106793846396,0.707106768526699,6.93044752165506E-17));
#16846=DIRECTION('center_axis',(-0.0348668336569454,0.0435928661237856,
-0.998440767363719));
#16847=DIRECTION('ref_axis',(0.706138746932353,-0.705896669318032,-0.0554793865008944));
#16848=DIRECTION('center_axis',(0.0348663205140339,-0.0435928661238107,
0.998440785283196));
#16849=DIRECTION('ref_axis',(0.999390827019096,-1.26851654180804E-16,-0.0348994967025008));
#16850=DIRECTION('center_axis',(-1.,1.22464679914735E-16,-2.368475785867E-16));
#16851=DIRECTION('ref_axis',(8.6404230238907E-17,-0.691513055782284,-0.722363962059742));
#16852=DIRECTION('',(-1.,1.22464679914735E-16,-2.368475785867E-16));
#16853=DIRECTION('center_axis',(-1.,1.22464679914735E-16,-2.368475785867E-16));
#16854=DIRECTION('ref_axis',(-1.12016974398493E-16,-0.999048221581858,-0.0436193873653317));
#16855=DIRECTION('center_axis',(-1.22464679914735E-16,-1.,-1.77635683940025E-16));
#16856=DIRECTION('ref_axis',(0.694658370458988,4.27093024300875E-17,-0.71933980033866));
#16857=DIRECTION('center_axis',(1.22464679914735E-16,1.,0.));
#16858=DIRECTION('ref_axis',(2.368475785867E-16,-2.90054629002003E-32,-1.));
#16859=DIRECTION('',(-1.22464679914735E-16,-1.,-1.77635683940025E-16));
#16860=DIRECTION('center_axis',(-0.381984965814278,-0.827136409696849,0.412229117901284));
#16861=DIRECTION('ref_axis',(0.562193937848763,-0.562001209744056,-0.606706367604889));
#16862=DIRECTION('center_axis',(-1.,2.1833570192359E-11,-2.36847578582821E-16));
#16863=DIRECTION('ref_axis',(-1.51667019172363E-11,-0.694658370458995,-0.719339800338654));
#16864=DIRECTION('center_axis',(-1.,1.34545629257122E-9,-1.27817531497393E-9));
#16865=DIRECTION('ref_axis',(-1.30004451648345E-9,-0.999390827015872,-0.0348994967948174));
#16866=DIRECTION('',(-1.,1.22464679914735E-16,-2.368475785867E-16));
#16867=DIRECTION('center_axis',(0.,0.,1.));
#16868=DIRECTION('ref_axis',(-0.78331338122473,0.621627015817589,0.));
#16869=DIRECTION('center_axis',(-1.79254702084002E-8,1.,1.77635679694421E-16));
#16870=DIRECTION('ref_axis',(-0.694658370458994,-1.24520777968981E-8,-0.719339800338654));
#16871=DIRECTION('center_axis',(-7.32450011945007E-9,1.,-1.02372539439799E-8));
#16872=DIRECTION('ref_axis',(-0.999390827635568,-7.67734320561389E-9,-0.0348994790490468));
#16873=DIRECTION('center_axis',(1.25526796060772E-8,-1.,5.18809289449672E-9));
#16874=DIRECTION('ref_axis',(3.40001022891565E-7,-5.18809883942608E-9,-0.999999999999942));
#16875=DIRECTION('',(1.22464679914735E-16,1.,1.77635683940025E-16));
#16876=DIRECTION('center_axis',(-2.368475785867E-16,-1.77635683940025E-16,
1.));
#16877=DIRECTION('ref_axis',(0.707106781186548,0.707106781186547,2.93083925620971E-16));
#16878=DIRECTION('center_axis',(0.38198496581428,-0.827136409696854,-0.412229117901272));
#16879=DIRECTION('ref_axis',(0.562193937848812,0.562001209744047,-0.606706367604852));
#16880=DIRECTION('center_axis',(1.,1.79254439269292E-8,2.36847581770898E-16));
#16881=DIRECTION('ref_axis',(-1.24520594976608E-8,0.694658370458995,-0.719339800338654));
#16882=DIRECTION('',(-1.,1.22464679914735E-16,-2.368475785867E-16));
#16883=DIRECTION('center_axis',(-1.,-1.25376513048338E-8,5.20278625772849E-9));
#16884=DIRECTION('ref_axis',(-5.2027715469194E-9,-5.80575232334014E-8,-0.999999999999998));
#16885=DIRECTION('',(1.,-1.22464679914735E-16,2.368475785867E-16));
#16886=DIRECTION('center_axis',(-2.368475785867E-16,-1.77635683940025E-16,
1.));
#16887=DIRECTION('ref_axis',(0.707106781186547,-0.707106781186548,4.18691322315671E-17));
#16888=DIRECTION('center_axis',(-0.38198496581428,-0.827136409696854,0.412229117901272));
#16889=DIRECTION('ref_axis',(0.562193937848812,-0.562001209744047,-0.606706367604852));
#16890=DIRECTION('center_axis',(1.4195366889828E-12,1.02294394288589E-12,
1.));
#16891=DIRECTION('ref_axis',(-0.841565138453132,-0.540155642144337,1.7471815325503E-12));
#16892=DIRECTION('center_axis',(0.381984965814358,-0.827136409696786,-0.412229117901337));
#16893=DIRECTION('ref_axis',(0.562193937848742,0.562001209744148,-0.606706367604824));
#16894=DIRECTION('center_axis',(1.,-1.22464679914735E-16,2.368475785867E-16));
#16895=DIRECTION('ref_axis',(2.368475785867E-16,-2.90054629002003E-32,-1.));
#16896=DIRECTION('',(-1.22464679914735E-16,-1.,-1.77635683940025E-16));
#16897=DIRECTION('',(-2.32488980521579E-16,0.0344431291061307,0.999406659402157));
#16898=DIRECTION('',(1.22464679914735E-16,1.,-2.71090303811298E-17));
#16899=DIRECTION('',(2.41963986484785E-16,0.0436193873653361,-0.999048221581858));
#16900=DIRECTION('center_axis',(1.,-1.22464679914735E-16,2.368475785867E-16));
#16901=DIRECTION('ref_axis',(2.36847578586703E-16,2.42830932770157E-14,
-1.));
#16902=DIRECTION('',(-2.31280317861239E-16,0.0436193873653361,0.999048221581858));
#16903=DIRECTION('',(1.22464679914735E-16,1.,-2.71090303811298E-17));
#16904=DIRECTION('',(2.41963986484785E-16,0.0436193873653358,-0.999048221581858));
#16905=DIRECTION('center_axis',(1.,-1.22464679914735E-16,2.368475785867E-16));
#16906=DIRECTION('ref_axis',(2.368475785867E-16,-2.90054629002003E-32,-1.));
#16907=DIRECTION('',(-2.31280317861239E-16,0.0436193873653361,0.999048221581858));
#16908=DIRECTION('',(1.22464679914735E-16,1.,-2.71090303811298E-17));
#16909=DIRECTION('',(2.40925114084068E-16,0.0344431291061307,-0.999406659402157));
#16910=DIRECTION('center_axis',(-2.31280317861239E-16,0.0436193873653361,
0.999048221581858));
#16911=DIRECTION('ref_axis',(-0.707106781186522,-0.706433772212918,0.0308435645972329));
#16912=DIRECTION('center_axis',(-2.31280317861239E-16,0.0436193873653361,
0.999048221581858));
#16913=DIRECTION('ref_axis',(-1.,1.22464679914735E-16,-2.368475785867E-16));
#16914=DIRECTION('center_axis',(-2.31280317861239E-16,0.0436193873653361,
0.999048221581858));
#16915=DIRECTION('ref_axis',(-1.,1.22464679914735E-16,-2.368475785867E-16));
#16916=DIRECTION('center_axis',(1.,-1.22464679914735E-16,2.368475785867E-16));
#16917=DIRECTION('ref_axis',(0.,1.22044441044332E-14,-1.));
#16918=DIRECTION('center_axis',(-2.31280317861239E-16,0.0436193873653361,
0.999048221581858));
#16919=DIRECTION('ref_axis',(-0.707106781186522,-0.706433772212918,0.0308435645972329));
#16920=DIRECTION('center_axis',(-2.31280317861239E-16,0.0436193873653361,
0.999048221581858));
#16921=DIRECTION('ref_axis',(-1.,1.22464679914735E-16,-2.368475785867E-16));
#16922=DIRECTION('center_axis',(-2.31280317861239E-16,0.0436193873653361,
0.999048221581858));
#16923=DIRECTION('ref_axis',(-1.,1.22464679914735E-16,-2.368475785867E-16));
#16924=DIRECTION('center_axis',(1.,-1.22464679914735E-16,2.368475785867E-16));
#16925=DIRECTION('ref_axis',(0.,2.44088882088664E-14,-1.));
#16926=DIRECTION('center_axis',(-1.22464679914735E-16,-1.,2.71090303811298E-17));
#16927=DIRECTION('ref_axis',(-0.707106781186554,1.05764584837439E-16,0.707106781186541));
#16928=DIRECTION('center_axis',(1.22464679914735E-16,1.,0.));
#16929=DIRECTION('ref_axis',(-1.,1.22464679914735E-16,-2.368475785867E-16));
#16930=DIRECTION('center_axis',(0.,1.,0.));
#16931=DIRECTION('ref_axis',(0.,0.,1.));
#16932=DIRECTION('',(-1.22464679914735E-16,-1.,2.71090303811298E-17));
#16933=DIRECTION('center_axis',(1.22464679914735E-16,1.,0.));
#16934=DIRECTION('ref_axis',(-1.,1.22464679914735E-16,-2.368475785867E-16));
#16935=DIRECTION('center_axis',(-2.32488980521579E-16,0.0344431291061307,
0.999406659402157));
#16936=DIRECTION('ref_axis',(-0.713248355488401,-0.700495515637223,0.0241415816638556));
#16937=DIRECTION('',(2.32488980521579E-16,-0.0344431291061307,-0.999406659402157));
#16938=DIRECTION('center_axis',(0.999847618668402,-0.0174567878811186,-3.57321635766085E-14));
#16939=DIRECTION('ref_axis',(-0.0174464332138055,-0.999254549110498,0.0344378868412469));
#16940=DIRECTION('center_axis',(-2.368475785867E-16,2.71090303811298E-17,
1.));
#16941=DIRECTION('ref_axis',(8.71170271678254E-14,-1.,2.71090303811504E-17));
#16942=DIRECTION('center_axis',(-1.,1.22464679914735E-16,-2.368475785867E-16));
#16943=DIRECTION('ref_axis',(-8.64042302389104E-17,0.691513055782274,0.722363962059751));
#16944=DIRECTION('center_axis',(-1.,1.22464679914735E-16,-2.368475785867E-16));
#16945=DIRECTION('ref_axis',(-2.368475785867E-16,2.90054629002003E-32,1.));
#16946=DIRECTION('center_axis',(-1.,1.22464679914735E-16,-2.368475785867E-16));
#16947=DIRECTION('ref_axis',(-2.368475785867E-16,2.90054629002003E-32,1.));
#16948=DIRECTION('',(-1.,1.22464679914735E-16,-2.368475785867E-16));
#16949=DIRECTION('center_axis',(2.41963986484785E-16,0.0436193873653361,
-0.999048221581858));
#16950=DIRECTION('ref_axis',(-0.707106781186522,0.706433772212918,0.0308435645972329));
#16951=DIRECTION('center_axis',(-2.41963986484785E-16,-0.0436193873653405,
0.999048221581858));
#16952=DIRECTION('ref_axis',(1.12016974398492E-16,0.999048221581858,0.0436193873653405));
#16953=DIRECTION('center_axis',(-2.41963986484785E-16,-0.0436193873653405,
0.999048221581858));
#16954=DIRECTION('ref_axis',(1.12016974398492E-16,0.999048221581858,0.0436193873653405));
#16955=DIRECTION('center_axis',(1.,-1.22464679914735E-16,2.368475785867E-16));
#16956=DIRECTION('ref_axis',(-2.55776080305383E-16,-0.691513055782274,0.722363962059751));
#16957=DIRECTION('',(1.,-1.22464679914735E-16,2.368475785867E-16));
#16958=DIRECTION('center_axis',(-1.,1.22464679914735E-16,-2.368475785867E-16));
#16959=DIRECTION('ref_axis',(-1.32679266952323E-16,-0.999048221581858,0.0436193873653369));
#16960=DIRECTION('center_axis',(-1.,1.22464679914735E-16,-2.368475785867E-16));
#16961=DIRECTION('ref_axis',(-1.32679266952323E-16,-0.999048221581858,0.0436193873653369));
#16962=DIRECTION('center_axis',(-1.22464679914735E-16,-1.,2.71090303811298E-17));
#16963=DIRECTION('ref_axis',(-0.707106781186554,1.05764584837439E-16,0.707106781186541));
#16964=DIRECTION('center_axis',(1.22464679914735E-16,1.,0.));
#16965=DIRECTION('ref_axis',(-1.,1.22464679914735E-16,-2.368475785867E-16));
#16966=DIRECTION('center_axis',(-1.22464679914735E-16,-1.,0.));
#16967=DIRECTION('ref_axis',(-2.368475785867E-16,2.90054629002003E-32,1.));
#16968=DIRECTION('center_axis',(-1.22464679914735E-16,-1.,0.));
#16969=DIRECTION('ref_axis',(-2.368475785867E-16,2.90054629002003E-32,1.));
#16970=DIRECTION('',(-1.22464679914735E-16,-1.,2.71090303811298E-17));
#16971=DIRECTION('center_axis',(1.22464679914735E-16,1.,0.));
#16972=DIRECTION('ref_axis',(-1.,1.22464679914735E-16,-2.368475785867E-16));
#16973=DIRECTION('center_axis',(-2.368475785867E-16,2.71090303811298E-17,
1.));
#16974=DIRECTION('ref_axis',(-0.707106781186548,-0.707106781186547,-1.4830754971238E-16));
#16975=DIRECTION('center_axis',(-1.,1.22464679914735E-16,-2.368475785867E-16));
#16976=DIRECTION('ref_axis',(-8.64042302389104E-17,0.691513055782274,0.722363962059751));
#16977=DIRECTION('center_axis',(-1.,1.22464679914735E-16,-2.368475785867E-16));
#16978=DIRECTION('ref_axis',(-2.368475785867E-16,2.90054629002003E-32,1.));
#16979=DIRECTION('center_axis',(-1.,1.22464679914735E-16,-2.368475785867E-16));
#16980=DIRECTION('ref_axis',(-2.368475785867E-16,2.90054629002003E-32,1.));
#16981=DIRECTION('',(-1.,1.22464679914735E-16,-2.368475785867E-16));
#16982=DIRECTION('center_axis',(2.41963986484785E-16,0.0436193873653358,
-0.999048221581858));
#16983=DIRECTION('ref_axis',(-0.707106781186522,0.706433772212918,0.0308435645972327));
#16984=DIRECTION('center_axis',(-2.41963986484784E-16,-0.0436193873653317,
0.999048221581858));
#16985=DIRECTION('ref_axis',(1.12016974398494E-16,0.999048221581858,0.0436193873653317));
#16986=DIRECTION('center_axis',(-2.41963986484784E-16,-0.0436193873653317,
0.999048221581858));
#16987=DIRECTION('ref_axis',(1.12016974398494E-16,0.999048221581858,0.0436193873653317));
#16988=DIRECTION('center_axis',(-2.368475785867E-16,2.71090303811298E-17,
1.));
#16989=DIRECTION('ref_axis',(-0.707106781186547,0.707106781186548,-1.86645508140158E-16));
#16990=DIRECTION('center_axis',(1.,-1.22464679914735E-16,2.368475785867E-16));
#16991=DIRECTION('ref_axis',(-2.55776080305385E-16,-0.691513055782263,0.722363962059762));
#16992=DIRECTION('',(1.,-1.22464679914735E-16,2.368475785867E-16));
#16993=DIRECTION('center_axis',(-1.,1.22464679914735E-16,-2.368475785867E-16));
#16994=DIRECTION('ref_axis',(-1.32679266952323E-16,-0.999048221581858,0.0436193873653369));
#16995=DIRECTION('center_axis',(-1.,1.22464679914735E-16,-2.368475785867E-16));
#16996=DIRECTION('ref_axis',(-1.32679266952323E-16,-0.999048221581858,0.0436193873653369));
#16997=DIRECTION('center_axis',(-1.22464679914735E-16,-1.,2.71090303811298E-17));
#16998=DIRECTION('ref_axis',(-0.707106781186554,1.05764584837439E-16,0.707106781186541));
#16999=DIRECTION('center_axis',(0.,-1.,0.));
#17000=DIRECTION('ref_axis',(-1.,0.,2.88657986402537E-14));
#17001=DIRECTION('center_axis',(-1.22464679914735E-16,-1.,0.));
#17002=DIRECTION('ref_axis',(-2.368475785867E-16,2.90054629002003E-32,1.));
#17003=DIRECTION('center_axis',(-1.22464679914735E-16,-1.,0.));
#17004=DIRECTION('ref_axis',(-2.368475785867E-16,2.90054629002003E-32,1.));
#17005=DIRECTION('',(-1.22464679914735E-16,-1.,2.71090303811298E-17));
#17006=DIRECTION('center_axis',(2.40925114084068E-16,0.0344431291061307,
-0.999406659402157));
#17007=DIRECTION('ref_axis',(-0.713248355488401,0.700495515637223,0.0241415816638556));
#17008=DIRECTION('',(-2.40925114084068E-16,-0.0344431291061307,0.999406659402157));
#17009=DIRECTION('center_axis',(-2.368475785867E-16,2.71090303811298E-17,
1.));
#17010=DIRECTION('ref_axis',(8.85408685796524E-14,1.,-2.71090303811088E-17));
#17011=DIRECTION('center_axis',(0.999847618668402,0.0174567878811078,-3.14657661663337E-14));
#17012=DIRECTION('ref_axis',(3.55271367880037E-14,2.13162820728022E-13,
1.));
#17013=DIRECTION('center_axis',(0.0174464332138454,0.999254549110497,-0.0344378868412682));
#17014=DIRECTION('ref_axis',(3.9830852749523E-6,-0.0344431985658289,-0.999406657000387));
#17015=DIRECTION('',(0.999847618668401,-0.0174567878811745,2.33714216608413E-16));
#17016=DIRECTION('',(-0.0261610129351838,0.0348875520751261,0.99904877764422));
#17017=DIRECTION('',(-0.999847618668401,0.0174567878811747,6.07716805698274E-15));
#17018=DIRECTION('center_axis',(0.0174464332138454,0.999254549110497,-0.0344378868412682));
#17019=DIRECTION('ref_axis',(0.45158470201893,-0.0386050007379505,-0.891392680484026));
#17020=DIRECTION('',(-0.0348780770430102,0.0350303962233549,0.998777448224687));
#17021=DIRECTION('',(-0.999847618668401,0.0174567878811745,-2.37284162786837E-16));
#17022=DIRECTION('center_axis',(-0.999847618668401,0.0174567878811745,-2.37284724030317E-16));
#17023=DIRECTION('ref_axis',(-0.0121294035440703,-0.694718600693145,0.71917935413958));
#17024=DIRECTION('',(0.999847618668401,-0.0174567878811745,2.37284724030317E-16));
#17025=DIRECTION('center_axis',(-0.0261610129351839,0.0348875520751262,
0.99904877764422));
#17026=DIRECTION('ref_axis',(0.713326311793821,0.70080810961615,-0.00579365159998252));
#17027=DIRECTION('center_axis',(-0.999847618668401,0.0174567878811747,6.07712892202196E-15));
#17028=DIRECTION('ref_axis',(0.0125545614337371,0.719069764631823,0.694824478972597));
#17029=DIRECTION('center_axis',(0.999850359517939,-0.0172990911807174,-4.02119625263985E-6));
#17030=DIRECTION('ref_axis',(0.0172933686220331,0.999525532670257,-0.0254882118231494));
#17031=DIRECTION('center_axis',(-0.0348780770430102,0.0350303962233549,
0.998777448224687));
#17032=DIRECTION('ref_axis',(0.713246429449943,0.700913279969098,0.00032378985133584));
#17033=DIRECTION('center_axis',(-0.999847618668401,-0.0174567878811742,
-2.36338250844261E-16));
#17034=DIRECTION('ref_axis',(-0.0121294035440701,0.694718600693144,0.719179354139581));
#17035=DIRECTION('',(0.999847618668401,0.0174567878811742,2.36338812087741E-16));
#17036=DIRECTION('',(-0.999847618668401,-0.0174567878811742,-2.36338250844261E-16));
#17037=DIRECTION('center_axis',(0.0174464332138451,-0.999254549110497,-0.0344378868412682));
#17038=DIRECTION('ref_axis',(-3.98308527496075E-6,-0.0344431985658289,0.999406657000387));
#17039=DIRECTION('',(-0.999847618668401,-0.0174567878811742,-2.39908758266165E-16));
#17040=DIRECTION('',(0.0348780770430102,0.0350303962233549,-0.998777448224687));
#17041=DIRECTION('center_axis',(0.0174464332138451,-0.999254549110497,-0.0344378868412682));
#17042=DIRECTION('ref_axis',(0.45158470201893,0.0386050007379504,-0.891392680484026));
#17043=DIRECTION('',(0.999847618668401,0.017456787881174,6.43228675272445E-15));
#17044=DIRECTION('',(0.0261610129351839,0.0348875520751261,-0.99904877764422));
#17045=DIRECTION('center_axis',(-0.0348780770430102,-0.0350303962233549,
0.998777448224687));
#17046=DIRECTION('ref_axis',(0.713246429449931,-0.700913279969111,0.000323789851334969));
#17047=DIRECTION('center_axis',(0.999847618668401,0.017456787881174,6.43234615317773E-15));
#17048=DIRECTION('ref_axis',(0.0125545614337321,-0.719069764632063,0.69482447897235));
#17049=DIRECTION('center_axis',(0.999850359517701,0.0172990911944522,-4.02129720825844E-6));
#17050=DIRECTION('ref_axis',(0.0172933686150134,-0.999525531628951,-0.025488252662916));
#17051=DIRECTION('center_axis',(-2.368475785867E-16,-1.77635683940025E-16,
1.));
#17052=DIRECTION('ref_axis',(1.22464679914735E-16,1.,1.77635683940025E-16));
#17053=DIRECTION('center_axis',(2.16147827376554E-14,-6.53261757448575E-14,
1.));
#17054=DIRECTION('ref_axis',(0.945965073300185,0.324268530844693,7.363934976934E-16));
#17055=DIRECTION('',(-0.999847618668401,0.0174567878811745,-2.33710538982621E-16));
#17056=DIRECTION('',(1.22464679914735E-16,1.,1.77635683940025E-16));
#17057=DIRECTION('',(0.999847618668401,0.0174567878811742,2.39912435891957E-16));
#17058=DIRECTION('center_axis',(0.0261610129351839,0.0348875520751261,-0.99904877764422));
#17059=DIRECTION('ref_axis',(0.713326311793821,-0.70080810961615,-0.00579365159998244));
#17060=DIRECTION('center_axis',(-0.999847618668401,-0.0174567878811553,
4.40906801091863E-14));
#17061=DIRECTION('ref_axis',(-3.55271367880026E-14,-1.3500311979441E-12,
-1.));
#17062=DIRECTION('center_axis',(0.999847618668401,0.0174567878811742,2.39912435891957E-16));
#17063=DIRECTION('ref_axis',(-0.0125545614337344,0.719069764631941,-0.694824478972475));
#17064=DIRECTION('center_axis',(0.999847618668402,0.0174567878810944,3.9927220697701E-14));
#17065=DIRECTION('ref_axis',(-0.01744643321377,0.9992545491105,0.0344378868412226));
#17066=DIRECTION('center_axis',(0.,-1.,0.));
#17067=DIRECTION('ref_axis',(-2.13162820728025E-13,0.,-1.));
#17068=DIRECTION('center_axis',(-1.22464679914735E-16,-1.,-1.77635683940025E-16));
#17069=DIRECTION('ref_axis',(-0.707106781186579,2.12203002318249E-16,-0.707106781186516));
#17070=DIRECTION('center_axis',(0.,1.,0.));
#17071=DIRECTION('ref_axis',(-1.,0.,-2.66453525910034E-14));
#17072=DIRECTION('center_axis',(0.999847618668401,-0.0174567878811639,-4.39841622377469E-14));
#17073=DIRECTION('ref_axis',(-3.55271367880058E-14,9.94759830064161E-13,
-1.));
#17074=DIRECTION('center_axis',(-0.999847618668402,0.0174567878810871,-4.10634113268597E-14));
#17075=DIRECTION('ref_axis',(-0.0174464332137699,-0.999254549110494,0.0344378868413911));
#17076=DIRECTION('center_axis',(-0.999847618668401,0.0174567878811745,-2.33710538982621E-16));
#17077=DIRECTION('ref_axis',(-0.0125545614337346,-0.719069764631941,-0.694824478972475));
#17078=DIRECTION('center_axis',(2.01253746037858E-48,-1.,-2.07704186959966E-33));
#17079=DIRECTION('ref_axis',(-3.58533757441371E-13,2.07704186959966E-33,
-1.));
#17080=DIRECTION('center_axis',(2.368475785867E-16,3.32651093520646E-16,
-1.));
#17081=DIRECTION('ref_axis',(-1.,1.22464679914735E-16,-2.368475785867E-16));
#17082=DIRECTION('',(1.,1.79254439269292E-8,2.36847584485753E-16));
#17083=DIRECTION('center_axis',(-1.79145242221603E-8,0.999390826997223,
-0.0348994973288507));
#17084=DIRECTION('ref_axis',(-1.,-1.79036110252768E-8,6.25212253537291E-10));
#17085=DIRECTION('',(0.03487826399203,-0.0348782627423743,-0.998782765915079));
#17086=DIRECTION('center_axis',(0.03487826399203,-0.0348782627423743,-0.998782765915079));
#17087=DIRECTION('ref_axis',(0.706246066710809,-0.706246066710809,0.049325313085918));
#17088=DIRECTION('center_axis',(0.,0.,-1.));
#17089=DIRECTION('ref_axis',(-1.,1.22464679914735E-16,0.));
#17090=DIRECTION('center_axis',(-2.368475785867E-16,2.71090303811298E-17,
1.));
#17091=DIRECTION('ref_axis',(-0.707106781186547,0.707106781186548,-1.86645508140158E-16));
#17092=DIRECTION('center_axis',(-2.368475785867E-16,2.71090303811298E-17,
1.));
#17093=DIRECTION('ref_axis',(-0.707106781186548,-0.707106781186547,-1.4830754971238E-16));
#17094=DIRECTION('center_axis',(0.,-1.,0.));
#17095=DIRECTION('ref_axis',(1.,0.,0.));
#17096=DIRECTION('',(0.116185185807759,-5.01984963786226E-16,0.993227568384414));
#17097=DIRECTION('center_axis',(0.993227568384414,0.,-0.116185185807759));
#17098=DIRECTION('ref_axis',(0.116185185807759,-5.01984963786226E-16,0.993227568384414));
#17099=DIRECTION('',(-0.116185185807759,5.01984963786226E-16,-0.993227568384414));
#17100=DIRECTION('center_axis',(0.,-1.,0.));
#17101=DIRECTION('ref_axis',(1.,0.,0.));
#17102=DIRECTION('center_axis',(0.,-1.,0.));
#17103=DIRECTION('ref_axis',(1.,0.,0.));
#17104=DIRECTION('',(-0.116185185807759,-5.01984963786226E-16,-0.993227568384414));
#17105=DIRECTION('center_axis',(-0.993227568384414,0.,0.116185185807759));
#17106=DIRECTION('ref_axis',(0.116185185807759,5.01984963786226E-16,0.993227568384414));
#17107=DIRECTION('',(0.116185185807759,5.01984963786226E-16,0.993227568384414));
#17108=DIRECTION('center_axis',(0.,-1.,0.));
#17109=DIRECTION('ref_axis',(1.,0.,0.));
#17110=DIRECTION('center_axis',(1.22464679914735E-16,1.,0.));
#17111=DIRECTION('ref_axis',(-3.58642608398997E-13,4.39210522413688E-29,
1.));
#17112=DIRECTION('',(1.22464679914735E-16,1.,0.));
#17113=DIRECTION('center_axis',(5.92118946467189E-17,3.58298306662994E-13,
-1.));
#17114=DIRECTION('ref_axis',(-1.83697019872097E-16,-1.,-3.58298306662994E-13));
#17115=DIRECTION('',(0.999847618668401,-0.0174567878811741,-6.19553466574044E-15));
#17116=DIRECTION('center_axis',(-4.56175552696506E-11,1.3680450400365E-12,
-1.));
#17117=DIRECTION('ref_axis',(0.0104453784390125,0.999945445546539,8.91477778832958E-13));
#17118=DIRECTION('',(1.,0.,5.9211894646675E-17));
#17119=DIRECTION('',(1.22464679914735E-16,1.,0.));
#17120=DIRECTION('center_axis',(1.22464679914735E-16,1.,0.));
#17121=DIRECTION('ref_axis',(3.58642608399009E-13,-4.39210522413703E-29,
-1.));
#17122=DIRECTION('',(-6.40022644140512E-17,1.,1.23259516440783E-32));
#17123=DIRECTION('center_axis',(1.54998670537724E-18,0.999657324975557,
-0.0261769483078732));
#17124=DIRECTION('ref_axis',(-1.,1.54998670537724E-18,-2.02904374453503E-20));
#17125=DIRECTION('center_axis',(1.54998670537724E-18,0.999657324975557,
-0.0261769483078732));
#17126=DIRECTION('ref_axis',(3.36652248939994E-14,-0.0261769483078732,-0.999657324975557));
#17127=DIRECTION('',(-0.0261679842649793,-0.0261679842649793,-0.99931500198837));
#17128=DIRECTION('',(-1.,0.,-5.9211894646675E-17));
#17129=DIRECTION('center_axis',(1.54998670537724E-18,0.999657324975557,
-0.0261769483078732));
#17130=DIRECTION('ref_axis',(3.5851971053441E-13,-0.0261769483078732,-0.999657324975557));
#17131=DIRECTION('',(-0.382999589295176,0.0241809170647828,0.923431967093209));
#17132=DIRECTION('center_axis',(-1.54998670537724E-18,-0.999657324975557,
0.0261769483078732));
#17133=DIRECTION('ref_axis',(0.986255619991923,0.00432512996442595,0.165170049600826));
#17134=DIRECTION('center_axis',(-1.54998670537724E-18,-0.999657324975557,
0.0261769483078732));
#17135=DIRECTION('ref_axis',(0.986255619991923,0.00432512996442595,0.165170049600826));
#17136=DIRECTION('',(0.0610276976517025,0.0261281563857738,0.997794036644443));
#17137=DIRECTION('center_axis',(-0.382999589295176,0.0241809170647828,0.923431967093209));
#17138=DIRECTION('ref_axis',(0.656455981647274,0.710435821224264,0.253666095647249));
#17139=DIRECTION('',(0.382999589295176,-0.0241809170647828,-0.923431967093209));
#17140=DIRECTION('center_axis',(-0.382999589295062,0.0241809170647462,0.923431967093257));
#17141=DIRECTION('ref_axis',(2.66453525910025E-14,0.999657324975559,-0.0261769483078199));
#17142=DIRECTION('center_axis',(2.06649573504578E-18,0.999390809082568,
-0.0349000103336809));
#17143=DIRECTION('ref_axis',(-1.,2.06649573504578E-18,-3.60713484227227E-20));
#17144=DIRECTION('',(0.0261610124659813,0.0348880655309403,0.999048759726102));
#17145=DIRECTION('',(-1.,0.,-5.9211894646675E-17));
#17146=DIRECTION('',(0.382912452166016,-0.0322400933475308,-0.923221874934271));
#17147=DIRECTION('',(1.,-2.06772492412619E-18,0.));
#17148=DIRECTION('',(0.0348787754365826,-0.0348787754365826,-0.998782730151102));
#17149=DIRECTION('center_axis',(1.54998670537724E-18,-0.999657324975557,
-0.0261769483078732));
#17150=DIRECTION('ref_axis',(1.,1.54998670537724E-18,2.02904374453503E-20));
#17151=DIRECTION('',(0.382999589295176,0.0241809170647828,-0.923431967093209));
#17152=DIRECTION('center_axis',(1.54998670537724E-18,-0.999657324975557,
-0.0261769483078732));
#17153=DIRECTION('ref_axis',(3.5851971053441E-13,0.0261769483078732,-0.999657324975557));
#17154=DIRECTION('',(1.,-1.92526997629647E-34,5.9211894646675E-17));
#17155=DIRECTION('',(0.0261679842649793,-0.0261679842649793,0.99931500198837));
#17156=DIRECTION('center_axis',(1.54998670537724E-18,-0.999657324975557,
-0.0261769483078732));
#17157=DIRECTION('ref_axis',(3.36652248939994E-14,0.0261769483078732,-0.999657324975557));
#17158=DIRECTION('',(-0.0610276976517025,0.0261281563857738,-0.997794036644443));
#17159=DIRECTION('center_axis',(-1.54998670537724E-18,0.999657324975557,
0.0261769483078732));
#17160=DIRECTION('ref_axis',(0.986255619991923,-0.00432512996442593,0.165170049600825));
#17161=DIRECTION('center_axis',(-1.54998670537724E-18,0.999657324975557,
0.0261769483078732));
#17162=DIRECTION('ref_axis',(0.986255619991923,-0.00432512996442593,0.165170049600825));
#17163=DIRECTION('center_axis',(0.999390809082568,0.,-0.0349000103336808));
#17164=DIRECTION('ref_axis',(-0.0349000103336808,0.,-0.999390809082567));
#17165=DIRECTION('',(0.0348780770430099,-0.0350303962233549,0.998777448224687));
#17166=DIRECTION('',(-6.40022644140512E-17,1.,1.23259516440783E-32));
#17167=DIRECTION('center_axis',(0.999390827019096,0.,-0.0348994967025006));
#17168=DIRECTION('ref_axis',(0.0312115880312601,-0.447412441193785,0.89378294022519));
#17169=DIRECTION('center_axis',(1.,0.,5.9211894646675E-17));
#17170=DIRECTION('ref_axis',(-4.24135952092763E-17,0.697790459841557,0.716301943424774));
#17171=DIRECTION('center_axis',(-0.0261679842649793,0.0261679842649793,
-0.99931500198837));
#17172=DIRECTION('ref_axis',(-0.706622414447431,0.706622414447418,0.0370071182474995));
#17173=DIRECTION('center_axis',(-0.0129587393843828,0.012958739384562,-0.999832056971135));
#17174=DIRECTION('ref_axis',(-0.706988027531984,0.706988027531984,0.0183264249887792));
#17175=DIRECTION('center_axis',(-1.,0.,-5.9211894646675E-17));
#17176=DIRECTION('ref_axis',(-4.2413595209262E-17,-0.697790459841805,0.716301943424532));
#17177=DIRECTION('',(-1.,0.,-5.9211894646675E-17));
#17178=DIRECTION('center_axis',(0.0261679842649793,0.0261679842649793,0.99931500198837));
#17179=DIRECTION('ref_axis',(-0.706622414447425,-0.706622414447425,0.0370071182474995));
#17180=DIRECTION('center_axis',(-0.0129587393843821,-0.0129587393842014,
-0.99983205697114));
#17181=DIRECTION('ref_axis',(-0.706988027531987,-0.706988027531987,0.0183264249885238));
#17182=DIRECTION('center_axis',(4.31854470861997E-11,1.33230377061112E-12,
-1.));
#17183=DIRECTION('ref_axis',(-0.0106394612813466,0.999943399330003,8.72758469133801E-13));
#17184=DIRECTION('center_axis',(0.,1.,0.));
#17185=DIRECTION('ref_axis',(0.69779045984168,0.,-0.716301943424654));
#17186=DIRECTION('',(0.,-1.,0.));
#17187=DIRECTION('center_axis',(0.999657324975557,0.,-0.0261769483078732));
#17188=DIRECTION('ref_axis',(-0.0261769483078732,0.,-0.999657324975557));
#17189=DIRECTION('',(-0.0261610129351836,0.0348875520751261,-0.99904877764422));
#17190=DIRECTION('',(0.,-1.,0.));
#17191=DIRECTION('',(0.0261610129351836,0.0348875520751261,0.99904877764422));
#17192=DIRECTION('center_axis',(1.22464679914735E-16,1.,0.));
#17193=DIRECTION('ref_axis',(-3.58642608398997E-13,4.39210522413688E-29,
1.));
#17194=DIRECTION('',(1.22464679914735E-16,1.,0.));
#17195=DIRECTION('center_axis',(5.92118946467189E-17,3.58298306662994E-13,
-1.));
#17196=DIRECTION('ref_axis',(-1.83697019872097E-16,-1.,-3.58298306662994E-13));
#17197=DIRECTION('',(1.,0.,5.9211894646675E-17));
#17198=DIRECTION('',(1.22464679914735E-16,1.,0.));
#17199=DIRECTION('',(-1.,0.,-5.9211894646675E-17));
#17200=DIRECTION('center_axis',(-2.52062130351273E-11,1.57876108464445E-13,
-1.));
#17201=DIRECTION('ref_axis',(-0.0142213895214202,0.999898870926495,5.16327516532311E-13));
#17202=DIRECTION('center_axis',(2.52095987484944E-11,-1.41358186487596E-13,
-1.));
#17203=DIRECTION('ref_axis',(0.014221352211148,0.999898871457152,2.17170691763877E-13));
#17204=DIRECTION('center_axis',(1.22464679914735E-16,1.,0.));
#17205=DIRECTION('ref_axis',(3.58642608399009E-13,-4.39210522413703E-29,
-1.));
#17206=DIRECTION('',(-6.40022644140512E-17,1.,1.23259516440783E-32));
#17207=DIRECTION('center_axis',(0.999390809082568,0.,-0.0349000103336808));
#17208=DIRECTION('ref_axis',(-0.0349000103336808,0.,-0.999390809082567));
#17209=DIRECTION('center_axis',(0.999390827019096,0.,-0.0348994967025006));
#17210=DIRECTION('ref_axis',(0.0348775813156324,-0.0354333159213346,0.998763252449944));
#17211=DIRECTION('',(-6.40022644140512E-17,1.,1.23259516440783E-32));
#17212=DIRECTION('center_axis',(-0.141717023373643,0.988330744189469,-0.0558446539608253));
#17213=DIRECTION('ref_axis',(-0.350008214592915,0.00274194141299392,0.936742617518157));
#17214=DIRECTION('center_axis',(-1.,0.,-5.9211894646675E-17));
#17215=DIRECTION('ref_axis',(-4.25934724728053E-17,-0.694658370459121,0.719339800338531));
#17216=DIRECTION('center_axis',(0.0261610124659813,0.0348880655309403,0.999048759726103));
#17217=DIRECTION('ref_axis',(-0.706541802540433,-0.706353442877397,0.0431682174541038));
#17218=DIRECTION('center_axis',(-0.012954406785408,-0.017275613235743,-0.999766841084544));
#17219=DIRECTION('ref_axis',(-0.599791855451941,-0.799864655217172,0.0215931347384488));
#17220=DIRECTION('center_axis',(2.06646532197047E-18,-0.999390827019096,
-0.034899496702501));
#17221=DIRECTION('ref_axis',(-1.94170673682261E-14,0.034899496702501,-0.999390827019096));
#17222=DIRECTION('center_axis',(0.0261610129351836,-0.0348875520751262,
0.99904877764422));
#17223=DIRECTION('ref_axis',(-0.706541812040111,0.706353455545965,0.0431678546762537));
#17224=DIRECTION('center_axis',(-0.0129544067854068,0.017275613236105,-0.999766841084538));
#17225=DIRECTION('ref_axis',(-0.599791855459755,0.799864655211304,0.0215931347387377));
#17226=DIRECTION('',(0.0261610129351836,-0.0348875520751261,0.99904877764422));
#17227=DIRECTION('center_axis',(-0.141716925964403,-0.988330759065581,-0.0558446378809392));
#17228=DIRECTION('ref_axis',(0.35000819707245,0.00274196350625265,-0.936742623999903));
#17229=DIRECTION('center_axis',(1.,0.,5.9211894646675E-17));
#17230=DIRECTION('ref_axis',(-4.259347247282E-17,0.694658370458866,0.719339800338778));
#17231=DIRECTION('',(1.,0.,5.9211894646675E-17));
#17232=DIRECTION('center_axis',(2.06646532197047E-18,-0.999390827019096,
-0.034899496702501));
#17233=DIRECTION('ref_axis',(3.58424133012171E-13,0.034899496702501,-0.999390827019096));
#17234=DIRECTION('center_axis',(-2.18201473807669E-11,0.999390826997276,
0.0348994973273394));
#17235=DIRECTION('ref_axis',(-1.,-2.18068551365432E-11,-7.61512161563164E-13));
#17236=DIRECTION('',(0.0348782627423746,0.0348782627423749,-0.998782765958718));
#17237=DIRECTION('',(1.,0.,0.));
#17238=DIRECTION('',(0.0348782627423746,-0.0348782627423749,0.998782765958718));
#17239=DIRECTION('',(-1.,0.,0.));
#17240=DIRECTION('center_axis',(-0.99939082699725,1.79145504974328E-8,0.0348994973280891));
#17241=DIRECTION('ref_axis',(-1.79036372826266E-8,-1.,6.25213225413046E-10));
#17242=DIRECTION('',(0.0348782627423746,-0.0348782633660723,0.998782765936938));
#17243=DIRECTION('',(1.79254702215628E-8,1.,3.32651093520646E-16));
#17244=DIRECTION('',(0.0348782639920297,0.0348782627423743,0.998782765915079));
#17245=DIRECTION('',(0.,-1.,-1.77635683940025E-16));
#17246=DIRECTION('center_axis',(-1.79145242262931E-8,-0.999390826997223,
0.0348994973288507));
#17247=DIRECTION('ref_axis',(1.,-1.79036110212954E-8,6.25212485969241E-10));
#17248=DIRECTION('',(0.0348782639920297,0.0348782627423743,0.998782765915079));
#17249=DIRECTION('',(-1.,1.79254439227937E-8,5.96291852276033E-24));
#17250=DIRECTION('',(-0.0348787760602835,0.0348782633675864,0.998782748011297));
#17251=DIRECTION('',(1.,0.,0.));
#17252=DIRECTION('center_axis',(-1.,0.,0.));
#17253=DIRECTION('ref_axis',(0.,1.,0.));
#17254=DIRECTION('',(1.,0.,0.));
#17255=DIRECTION('center_axis',(0.998134798421867,-1.0844399073814E-17,
0.0610485395348569));
#17256=DIRECTION('ref_axis',(0.0610485395348569,0.,-0.998134798421867));
#17257=DIRECTION('',(-1.,0.,0.));
#17258=DIRECTION('center_axis',(-1.,0.,0.));
#17259=DIRECTION('ref_axis',(0.,1.,0.));
#17260=DIRECTION('',(1.,0.,0.));
#17261=DIRECTION('center_axis',(0.998134798421867,-1.0844399073814E-17,
0.0610485395348569));
#17262=DIRECTION('ref_axis',(0.0610485395348569,0.,-0.998134798421867));
#17263=DIRECTION('',(-1.,0.,0.));
#17264=DIRECTION('center_axis',(0.998134798421867,-1.0844399073814E-17,
0.0610485395348569));
#17265=DIRECTION('ref_axis',(1.0844399073814E-17,1.,3.31326358017684E-19));
#17266=DIRECTION('',(-0.0609906510962984,0.0435381827808661,0.997188330817699));
#17267=DIRECTION('center_axis',(-0.998134798421867,1.0844399073814E-17,
-0.0610485395348569));
#17268=DIRECTION('ref_axis',(-0.0610485395348569,9.97337011398791E-15,0.998134798421867));
#17269=DIRECTION('',(1.25227231898442E-17,1.,-2.71090303811298E-17));
#17270=DIRECTION('center_axis',(-0.998134798421867,1.0844399073814E-17,
-0.0610485395348569));
#17271=DIRECTION('ref_axis',(-0.0610485395348569,-9.97337011398791E-15,
0.998134798421867));
#17272=DIRECTION('',(0.0609906510962984,0.0435381827808661,-0.997188330817699));
#17273=DIRECTION('center_axis',(0.,-0.999048221581858,-0.0436193873653361));
#17274=DIRECTION('ref_axis',(0.,-0.0436193873653361,0.999048221581858));
#17275=DIRECTION('',(0.,-0.0436193873653361,0.999048221581858));
#17276=DIRECTION('',(1.,0.,0.));
#17277=DIRECTION('',(-1.,0.,0.));
#17278=DIRECTION('center_axis',(0.,0.999048221581858,-0.0436193873653361));
#17279=DIRECTION('ref_axis',(0.,-0.0436193873653361,-0.999048221581858));
#17280=DIRECTION('',(1.,0.,0.));
#17281=DIRECTION('',(-1.,0.,0.));
#17282=DIRECTION('',(0.,-0.0436193873653361,-0.999048221581858));
#17283=DIRECTION('center_axis',(0.998134798421867,-1.0844399073814E-17,
0.0610485395348569));
#17284=DIRECTION('ref_axis',(1.0844399073814E-17,1.,3.31326358017684E-19));
#17285=DIRECTION('',(1.25227231898442E-17,1.,-2.71090303811298E-17));
#17286=DIRECTION('center_axis',(-0.998134798421867,1.0844399073814E-17,
-0.0610485395348569));
#17287=DIRECTION('ref_axis',(-0.0610485395348569,-9.97337011398791E-15,
0.998134798421867));
#17288=DIRECTION('',(0.0609906510962984,0.0435381827808658,-0.997188330817699));
#17289=DIRECTION('',(-0.0609906510962984,0.0435381827808661,0.997188330817699));
#17290=DIRECTION('center_axis',(-0.998134798421867,1.0844399073814E-17,
-0.0610485395348569));
#17291=DIRECTION('ref_axis',(-0.0610485395348569,2.54875014024136E-14,0.998134798421867));
#17292=DIRECTION('center_axis',(0.,0.999048221581858,-0.0436193873653361));
#17293=DIRECTION('ref_axis',(0.,-0.0436193873653361,-0.999048221581858));
#17294=DIRECTION('',(1.,0.,0.));
#17295=DIRECTION('',(-1.,0.,0.));
#17296=DIRECTION('',(0.,-0.0436193873653361,-0.999048221581858));
#17297=DIRECTION('center_axis',(0.,-0.999048221581858,-0.0436193873653358));
#17298=DIRECTION('ref_axis',(0.,-0.0436193873653358,0.999048221581858));
#17299=DIRECTION('',(0.,-0.0436193873653358,0.999048221581858));
#17300=DIRECTION('',(1.,0.,0.));
#17301=DIRECTION('',(-1.,0.,0.));
#17302=DIRECTION('center_axis',(-1.,0.,0.));
#17303=DIRECTION('ref_axis',(0.,1.,0.));
#17304=DIRECTION('center_axis',(-1.,0.,0.));
#17305=DIRECTION('ref_axis',(0.,2.42830932770157E-14,-1.));
#17306=DIRECTION('center_axis',(0.998134798421867,-1.0844399073814E-17,
0.0610485395348569));
#17307=DIRECTION('ref_axis',(0.0610485395348569,0.,-0.998134798421867));
#17308=DIRECTION('center_axis',(-1.,0.,0.));
#17309=DIRECTION('ref_axis',(0.,1.,0.));
#17310=DIRECTION('center_axis',(-1.,0.,0.));
#17311=DIRECTION('ref_axis',(0.,0.,-1.));
#17312=DIRECTION('center_axis',(0.998134798421867,-1.0844399073814E-17,
0.0610485395348569));
#17313=DIRECTION('ref_axis',(0.0610485395348569,0.,-0.998134798421867));
#17314=DIRECTION('center_axis',(0.998134798421867,-1.0844399073814E-17,
0.0610485395348569));
#17315=DIRECTION('ref_axis',(1.0844399073814E-17,1.,3.31326358017684E-19));
#17316=DIRECTION('',(-0.0609906510962984,-0.0435381827808661,0.997188330817699));
#17317=DIRECTION('center_axis',(0.998134798421867,-1.0844399073814E-17,
0.0610485395348569));
#17318=DIRECTION('ref_axis',(0.0610485395348569,-2.90889961657981E-15,-0.998134798421867));
#17319=DIRECTION('',(0.,1.,1.77635683940025E-16));
#17320=DIRECTION('center_axis',(0.998134798421867,-1.0844399073814E-17,
0.0610485395348569));
#17321=DIRECTION('ref_axis',(0.0610485395348569,2.90889961657981E-15,-0.998134798421867));
#17322=DIRECTION('',(0.0609906510962984,-0.0435381827808659,-0.997188330817699));
#17323=DIRECTION('center_axis',(0.,-0.999048221547742,0.0436193881467094));
#17324=DIRECTION('ref_axis',(0.,-0.0436193881467094,-0.999048221547742));
#17325=DIRECTION('',(0.0348663205140341,-0.0435928661237795,-0.998440785283197));
#17326=DIRECTION('',(1.,0.,0.));
#17327=DIRECTION('center_axis',(0.,0.999048221547742,0.0436193881467096));
#17328=DIRECTION('ref_axis',(0.,-0.0436193881467096,0.999048221547742));
#17329=DIRECTION('',(-1.,0.,0.));
#17330=DIRECTION('',(-0.0348663205140341,-0.0435928661237797,0.998440785283197));
#17331=DIRECTION('center_axis',(0.998134798421867,-1.0844399073814E-17,
0.0610485395348569));
#17332=DIRECTION('ref_axis',(1.0844399073814E-17,1.,3.31326358017684E-19));
#17333=DIRECTION('',(-0.0609906510962984,-0.0435381827808662,0.997188330817699));
#17334=DIRECTION('center_axis',(0.998134798421867,-1.0844399073814E-17,
0.0610485395348569));
#17335=DIRECTION('ref_axis',(0.0610485395348569,-2.90889961657981E-15,-0.998134798421867));
#17336=DIRECTION('',(0.,1.,1.77635683940025E-16));
#17337=DIRECTION('center_axis',(0.998134798421867,-1.0844399073814E-17,
0.0610485395348569));
#17338=DIRECTION('ref_axis',(0.0610485395348569,2.90889961657981E-15,-0.998134798421867));
#17339=DIRECTION('',(0.0609906510962984,-0.0435381827808658,-0.997188330817699));
#17340=DIRECTION('center_axis',(0.,-0.999048221547742,0.0436193881467093));
#17341=DIRECTION('ref_axis',(0.,-0.0436193881467093,-0.999048221547742));
#17342=DIRECTION('',(0.0348663205140341,-0.0435928661237794,-0.998440785283197));
#17343=DIRECTION('',(1.,0.,0.));
#17344=DIRECTION('center_axis',(0.,0.999048221547742,0.0436193881467097));
#17345=DIRECTION('ref_axis',(0.,-0.0436193881467097,0.999048221547742));
#17346=DIRECTION('',(-1.,0.,0.));
#17347=DIRECTION('',(-0.0348663205140341,-0.0435928661237798,0.998440785283197));
#17348=DIRECTION('center_axis',(0.,-3.32651093520646E-16,1.));
#17349=DIRECTION('ref_axis',(1.,0.,0.));
#17350=DIRECTION('center_axis',(0.,3.32651093520646E-16,-1.));
#17351=DIRECTION('ref_axis',(0.707106793846396,0.707106768526699,2.33902603855858E-16));
#17352=DIRECTION('',(1.16166033306212E-17,-1.,-3.32651093520646E-16));
#17353=DIRECTION('center_axis',(0.,3.32651093520646E-16,-1.));
#17354=DIRECTION('ref_axis',(0.707106793830958,-0.707106768542137,-2.33902603850752E-16));
#17355=DIRECTION('center_axis',(0.,3.32651093520646E-16,-1.));
#17356=DIRECTION('ref_axis',(-0.707106781186548,-0.707106781186548,-2.35219843997569E-16));
#17357=DIRECTION('center_axis',(0.,3.32651093520646E-16,-1.));
#17358=DIRECTION('ref_axis',(-0.707106781186548,0.707106781186548,2.35219843997569E-16));
#17359=DIRECTION('center_axis',(0.999390809082568,-7.24887827125139E-35,
0.0349000103336809));
#17360=DIRECTION('ref_axis',(-6.19571058941841E-18,1.,1.77419323364058E-16));
#17361=DIRECTION('',(-0.0348787760610451,-0.0348782627423796,0.998782748033103));
#17362=DIRECTION('',(0.,1.,1.77635683940025E-16));
#17363=DIRECTION('',(0.0348663205140341,0.0435928661237798,-0.998440785283197));
#17364=DIRECTION('',(-0.0348663205140341,0.0435928661237794,0.998440785283197));
#17365=DIRECTION('',(0.,1.,1.77635683940025E-16));
#17366=DIRECTION('',(0.0348663205140341,0.0435928661237797,-0.998440785283197));
#17367=DIRECTION('',(-0.0348663205140341,0.0435928661237795,0.998440785283197));
#17368=DIRECTION('',(0.,1.,1.77635683940025E-16));
#17369=DIRECTION('',(-0.0348787760602835,0.0348782633675864,0.998782748011297));
#17370=DIRECTION('center_axis',(1.,0.,0.));
#17371=DIRECTION('ref_axis',(0.,0.691513055782284,-0.722363962059742));
#17372=DIRECTION('',(-1.,0.,0.));
#17373=DIRECTION('center_axis',(-1.,0.,0.));
#17374=DIRECTION('ref_axis',(0.,0.,-1.));
#17375=DIRECTION('center_axis',(0.0348668336569454,-0.0435928661237853,
-0.998440767363719));
#17376=DIRECTION('ref_axis',(-0.706138746932353,0.705896669318032,-0.0554793865008942));
#17377=DIRECTION('center_axis',(0.0348663205140165,-0.0435928661237753,
-0.998440785283198));
#17378=DIRECTION('ref_axis',(-1.3010426069826E-18,0.999048221581858,-0.0436193873653317));
#17379=DIRECTION('center_axis',(0.,1.,1.77635683940025E-16));
#17380=DIRECTION('ref_axis',(-0.694658370458988,1.27780417418439E-16,-0.71933980033866));
#17381=DIRECTION('center_axis',(0.,1.,0.));
#17382=DIRECTION('ref_axis',(-0.999390827019096,0.,-0.0348994967025011));
#17383=DIRECTION('',(0.,-1.,-1.77635683940025E-16));
#17384=DIRECTION('center_axis',(-0.0348787760602835,0.0348782633675864,
0.998782748011297));
#17385=DIRECTION('ref_axis',(0.706246054050923,-0.706246054051016,0.0493256756149474));
#17386=DIRECTION('center_axis',(-0.0348668336569454,-0.0435928661237855,
0.998440767363719));
#17387=DIRECTION('ref_axis',(-0.706138746932353,-0.705896669318032,-0.0554793865008943));
#17388=DIRECTION('center_axis',(0.0348663205140367,0.043592866123793,-0.998440785283196));
#17389=DIRECTION('ref_axis',(-0.999390827019096,2.16840434497101E-19,-0.0348994967025036));
#17390=DIRECTION('center_axis',(-1.,0.,0.));
#17391=DIRECTION('ref_axis',(0.,-0.691513055782284,-0.722363962059742));
#17392=DIRECTION('center_axis',(-1.,3.10229658200767E-15,-7.10542735760103E-14));
#17393=DIRECTION('ref_axis',(5.91645678915759E-30,-0.999048221581858,-0.0436193873653317));
#17394=DIRECTION('',(1.,0.,0.));
#17395=DIRECTION('center_axis',(0.0348782639920297,0.0348782627423743,0.998782765915079));
#17396=DIRECTION('ref_axis',(-0.706246066710809,-0.706246066710809,0.0493253130859178));
#17397=DIRECTION('center_axis',(0.,1.,1.77635683940025E-16));
#17398=DIRECTION('ref_axis',(-0.694658370458988,1.27780417418439E-16,-0.71933980033866));
#17399=DIRECTION('center_axis',(0.,1.,0.));
#17400=DIRECTION('ref_axis',(-0.999390827019096,0.,-0.0348994967025011));
#17401=DIRECTION('',(0.,-1.,-1.77635683940025E-16));
#17402=DIRECTION('center_axis',(0.,-1.,0.));
#17403=DIRECTION('ref_axis',(0.,0.,-1.));
#17404=DIRECTION('center_axis',(1.,0.,0.));
#17405=DIRECTION('ref_axis',(0.,0.691513055782284,-0.722363962059742));
#17406=DIRECTION('',(-1.,0.,0.));
#17407=DIRECTION('center_axis',(-1.,0.,0.));
#17408=DIRECTION('ref_axis',(0.,0.,-1.));
#17409=DIRECTION('center_axis',(0.0348782627423746,-0.0348782633660723,
0.998782765936938));
#17410=DIRECTION('ref_axis',(-0.706246066726265,0.706246066726265,0.0493253126432993));
#17411=DIRECTION('center_axis',(0.0348668336569454,-0.0435928661237851,
-0.998440767363719));
#17412=DIRECTION('ref_axis',(-0.706138746932353,0.705896669318032,-0.055479386500894));
#17413=DIRECTION('center_axis',(0.0348663205139988,-0.0435928661237753,
-0.998440785283198));
#17414=DIRECTION('ref_axis',(-1.51788304147971E-18,0.999048221581858,-0.0436193873653317));
#17415=DIRECTION('center_axis',(-0.0348787760610451,-0.0348782627423796,
0.998782748033103));
#17416=DIRECTION('ref_axis',(0.706246054066342,0.706246054066435,0.049325675173398));
#17417=DIRECTION('center_axis',(-0.0348668336569454,-0.0435928661237856,
0.998440767363719));
#17418=DIRECTION('ref_axis',(-0.706138746932353,-0.705896669318032,-0.0554793865008944));
#17419=DIRECTION('center_axis',(0.0348663205140342,0.0435928661238107,-0.998440785283196));
#17420=DIRECTION('ref_axis',(-0.999390827019096,2.16840434497101E-19,-0.0348994967025011));
#17421=DIRECTION('center_axis',(-1.,0.,0.));
#17422=DIRECTION('ref_axis',(0.,-0.691513055782284,-0.722363962059742));
#17423=DIRECTION('center_axis',(-1.,0.,0.));
#17424=DIRECTION('ref_axis',(0.,-0.999048221581858,-0.0436193873653317));
#17425=DIRECTION('',(1.,0.,0.));
#17426=DIRECTION('center_axis',(0.,1.,1.77635683940025E-16));
#17427=DIRECTION('ref_axis',(-0.694658370458988,1.27780417418439E-16,-0.71933980033866));
#17428=DIRECTION('',(0.,-1.,-1.77635683940025E-16));
#17429=DIRECTION('center_axis',(0.,-1.,0.));
#17430=DIRECTION('ref_axis',(0.,0.,-1.));
#17431=DIRECTION('center_axis',(0.381984965814294,-0.827136409696827,0.412229117901315));
#17432=DIRECTION('ref_axis',(-0.562193937848745,-0.562001209744095,-0.60670636760487));
#17433=DIRECTION('center_axis',(-1.,-2.18334477276791E-11,-3.87839941987505E-27));
#17434=DIRECTION('ref_axis',(1.51667872200112E-11,-0.694658370458995,-0.719339800338654));
#17435=DIRECTION('center_axis',(1.,1.27390085683701E-9,-1.20907503392457E-9));
#17436=DIRECTION('ref_axis',(-1.20905951916939E-9,7.07878200501002E-11,
-1.));
#17437=DIRECTION('',(1.,0.,0.));
#17438=DIRECTION('center_axis',(0.,0.,-1.));
#17439=DIRECTION('ref_axis',(0.783316326309092,0.621623304693147,0.));
#17440=DIRECTION('center_axis',(-1.79254702161494E-8,-1.,-1.77635683940025E-16));
#17441=DIRECTION('ref_axis',(0.694658370458995,-1.24520778022812E-8,-0.719339800338654));
#17442=DIRECTION('center_axis',(7.40867432817824E-9,1.,-1.01559678263599E-8));
#17443=DIRECTION('ref_axis',(3.40003118992626E-7,-1.0155964957903E-8,-0.999999999999942));
#17444=DIRECTION('',(0.,1.,1.77635683940025E-16));
#17445=DIRECTION('center_axis',(-1.2424441985288E-8,-1.,5.31228243573785E-9));
#17446=DIRECTION('ref_axis',(0.999390829092377,-1.26022747792827E-8,-0.0348994373314314));
#17447=DIRECTION('center_axis',(0.,1.77635683940025E-16,-1.));
#17448=DIRECTION('ref_axis',(-0.707106781186547,0.707106781186548,1.25607396694702E-16));
#17449=DIRECTION('center_axis',(-0.381984965814296,-0.827136409696831,-0.412229117901303));
#17450=DIRECTION('ref_axis',(-0.562193937848799,0.562001209744091,-0.606706367604824));
#17451=DIRECTION('center_axis',(1.,-1.79254439227937E-8,-3.18419849115402E-24));
#17452=DIRECTION('ref_axis',(1.2452059665162E-8,0.694658370458995,-0.719339800338654));
#17453=DIRECTION('',(-1.,0.,0.));
#17454=DIRECTION('center_axis',(1.,-1.2384717667158E-8,5.35047255640871E-9));
#17455=DIRECTION('ref_axis',(1.25638877079833E-8,0.999390829435809,-0.0348994274968275));
#17456=DIRECTION('center_axis',(0.,1.77635683940025E-16,-1.));
#17457=DIRECTION('ref_axis',(-0.707106781186548,-0.707106781186548,-1.25607396694702E-16));
#17458=DIRECTION('center_axis',(0.381984965814296,-0.827136409696831,0.412229117901303));
#17459=DIRECTION('ref_axis',(-0.56219393784879,-0.562001209744111,-0.606706367604814));
#17460=DIRECTION('center_axis',(0.,0.,-1.));
#17461=DIRECTION('ref_axis',(0.841568342991887,-0.540150649424667,0.));
#17462=DIRECTION('center_axis',(-0.381984965814342,-0.827136409696809,-0.412229117901306));
#17463=DIRECTION('ref_axis',(-0.562193937848737,0.562001209744143,-0.606706367604833));
#17464=DIRECTION('center_axis',(0.,2.71090303811298E-17,1.));
#17465=DIRECTION('ref_axis',(0.,1.,-2.71090303811298E-17));
#17466=DIRECTION('',(0.999847618668401,-0.0174567878811743,4.73236593027694E-19));
#17467=DIRECTION('',(-6.40022644140512E-17,1.,1.23259516440783E-32));
#17468=DIRECTION('',(0.,1.,0.));
#17469=DIRECTION('center_axis',(-2.368475785867E-16,2.71090303811298E-17,
1.));
#17470=DIRECTION('ref_axis',(-0.707106781186547,0.707106781186548,-1.86645508140158E-16));
#17471=DIRECTION('center_axis',(-2.368475785867E-16,2.71090303811298E-17,
1.));
#17472=DIRECTION('ref_axis',(-0.707106781186548,-0.707106781186547,-1.4830754971238E-16));
#17473=DIRECTION('',(-0.999847618668401,-0.0174567878811743,4.73236593027694E-19));
#17474=DIRECTION('center_axis',(0.,-2.71090303811298E-17,-1.));
#17475=DIRECTION('ref_axis',(-8.72394918477401E-14,-1.,2.71090303811298E-17));
#17476=DIRECTION('',(0.,-1.,2.71090303811298E-17));
#17477=DIRECTION('',(1.,0.,0.));
#17478=DIRECTION('',(-1.,0.,0.));
#17479=DIRECTION('center_axis',(0.,-2.71090303811298E-17,-1.));
#17480=DIRECTION('ref_axis',(0.707106781186547,-0.707106781186547,1.9168979213889E-17));
#17481=DIRECTION('center_axis',(0.,-2.71090303811298E-17,-1.));
#17482=DIRECTION('ref_axis',(0.707106781186547,-0.707106781186547,1.9168979213889E-17));
#17483=DIRECTION('',(0.,-1.,2.71090303811298E-17));
#17484=DIRECTION('center_axis',(0.,-2.71090303811298E-17,-1.));
#17485=DIRECTION('ref_axis',(0.707106781186547,0.707106781186547,-1.9168979213889E-17));
#17486=DIRECTION('center_axis',(0.,-2.71090303811298E-17,-1.));
#17487=DIRECTION('ref_axis',(0.707106781186547,0.707106781186547,-1.9168979213889E-17));
#17488=DIRECTION('',(1.,0.,0.));
#17489=DIRECTION('',(-1.,0.,0.));
#17490=DIRECTION('',(0.,-1.,2.71090303811298E-17));
#17491=DIRECTION('center_axis',(0.,-2.71090303811298E-17,-1.));
#17492=DIRECTION('ref_axis',(-8.84184038997376E-14,1.,-2.71090303811298E-17));
#17493=DIRECTION('center_axis',(1.,0.,0.));
#17494=DIRECTION('ref_axis',(0.,0.,-1.));
#17495=DIRECTION('',(0.,-1.,-1.77635683940025E-16));
#17496=DIRECTION('',(0.,0.0344431291061307,-0.999406659402157));
#17497=DIRECTION('',(0.,1.,-2.71090303811298E-17));
#17498=DIRECTION('',(0.,0.0436193873653361,0.999048221581858));
#17499=DIRECTION('center_axis',(1.,0.,0.));
#17500=DIRECTION('ref_axis',(0.,0.,-1.));
#17501=DIRECTION('',(0.,0.0436193873653358,-0.999048221581858));
#17502=DIRECTION('',(0.,1.,-2.71090303811298E-17));
#17503=DIRECTION('',(0.,0.0436193873653361,0.999048221581858));
#17504=DIRECTION('center_axis',(1.,0.,0.));
#17505=DIRECTION('ref_axis',(0.,2.42830932770157E-14,-1.));
#17506=DIRECTION('',(0.,0.0436193873653361,-0.999048221581858));
#17507=DIRECTION('',(0.,1.,-2.71090303811298E-17));
#17508=DIRECTION('',(0.,0.0344431291061307,0.999406659402157));
#17509=DIRECTION('center_axis',(0.,-0.0436193873653361,-0.999048221581858));
#17510=DIRECTION('ref_axis',(0.707106781186522,-0.706433772212918,0.0308435645972331));
#17511=DIRECTION('center_axis',(0.,-0.0436193873653361,-0.999048221581858));
#17512=DIRECTION('ref_axis',(1.,0.,0.));
#17513=DIRECTION('center_axis',(0.,-0.0436193873653361,-0.999048221581858));
#17514=DIRECTION('ref_axis',(1.,0.,0.));
#17515=DIRECTION('center_axis',(-1.,0.,0.));
#17516=DIRECTION('ref_axis',(0.,-3.66133323132995E-14,-1.));
#17517=DIRECTION('center_axis',(0.,-0.0436193873653361,-0.999048221581858));
#17518=DIRECTION('ref_axis',(0.707106781186522,-0.706433772212918,0.0308435645972331));
#17519=DIRECTION('center_axis',(0.,-0.0436193873653361,-0.999048221581858));
#17520=DIRECTION('ref_axis',(1.,0.,0.));
#17521=DIRECTION('center_axis',(0.,-0.0436193873653361,-0.999048221581858));
#17522=DIRECTION('ref_axis',(1.,0.,0.));
#17523=DIRECTION('center_axis',(-1.,0.,0.));
#17524=DIRECTION('ref_axis',(0.,-3.35622212871913E-14,-1.));
#17525=DIRECTION('center_axis',(0.,1.,-2.71090303811298E-17));
#17526=DIRECTION('ref_axis',(0.707106781186554,1.91689792138888E-17,0.707106781186541));
#17527=DIRECTION('center_axis',(0.,-1.,0.));
#17528=DIRECTION('ref_axis',(1.,0.,0.));
#17529=DIRECTION('center_axis',(0.,-1.,0.));
#17530=DIRECTION('ref_axis',(1.,0.,0.));
#17531=DIRECTION('center_axis',(0.,1.,0.));
#17532=DIRECTION('ref_axis',(1.,0.,2.44249065417531E-14));
#17533=DIRECTION('center_axis',(0.,-0.0344431291061307,-0.999406659402157));
#17534=DIRECTION('ref_axis',(0.713248355488401,-0.700495515637223,0.0241415816638558));
#17535=DIRECTION('',(0.,-0.0344431291061307,-0.999406659402157));
#17536=DIRECTION('center_axis',(-0.999847618668402,-0.0174567878811078,
-3.06027627015871E-14));
#17537=DIRECTION('ref_axis',(-3.55271367880033E-14,-1.77635683940017E-13,
1.));
#17538=DIRECTION('center_axis',(-1.,0.,0.));
#17539=DIRECTION('ref_axis',(0.,0.691513055782274,0.722363962059751));
#17540=DIRECTION('center_axis',(-1.,0.,0.));
#17541=DIRECTION('ref_axis',(0.,0.,1.));
#17542=DIRECTION('center_axis',(-1.,0.,0.));
#17543=DIRECTION('ref_axis',(0.,0.,1.));
#17544=DIRECTION('center_axis',(0.,-0.0436193873653361,0.999048221581858));
#17545=DIRECTION('ref_axis',(0.707106781186522,0.706433772212918,0.0308435645972331));
#17546=DIRECTION('center_axis',(0.,0.0436193873653405,-0.999048221581858));
#17547=DIRECTION('ref_axis',(0.,0.999048221581858,0.0436193873653405));
#17548=DIRECTION('center_axis',(0.,0.0436193873653405,-0.999048221581858));
#17549=DIRECTION('ref_axis',(0.,0.999048221581858,0.0436193873653405));
#17550=DIRECTION('center_axis',(1.,0.,0.));
#17551=DIRECTION('ref_axis',(0.,-0.691513055782274,0.722363962059751));
#17552=DIRECTION('center_axis',(-1.,0.,0.));
#17553=DIRECTION('ref_axis',(0.,-0.999048221581858,0.0436193873653369));
#17554=DIRECTION('center_axis',(-1.,0.,0.));
#17555=DIRECTION('ref_axis',(0.,-0.999048221581858,0.0436193873653369));
#17556=DIRECTION('center_axis',(0.,1.,-2.71090303811298E-17));
#17557=DIRECTION('ref_axis',(0.707106781186554,1.91689792138888E-17,0.707106781186541));
#17558=DIRECTION('center_axis',(0.,-1.,0.));
#17559=DIRECTION('ref_axis',(1.,0.,0.));
#17560=DIRECTION('center_axis',(0.,-1.,0.));
#17561=DIRECTION('ref_axis',(1.,0.,0.));
#17562=DIRECTION('center_axis',(0.,1.,0.));
#17563=DIRECTION('ref_axis',(0.,0.,1.));
#17564=DIRECTION('center_axis',(0.,1.,0.));
#17565=DIRECTION('ref_axis',(0.,0.,1.));
#17566=DIRECTION('center_axis',(-1.,0.,0.));
#17567=DIRECTION('ref_axis',(0.,0.691513055782274,0.722363962059751));
#17568=DIRECTION('center_axis',(-1.,0.,0.));
#17569=DIRECTION('ref_axis',(0.,0.,1.));
#17570=DIRECTION('center_axis',(-1.,0.,0.));
#17571=DIRECTION('ref_axis',(0.,0.,1.));
#17572=DIRECTION('center_axis',(0.,-0.0436193873653358,0.999048221581858));
#17573=DIRECTION('ref_axis',(0.707106781186522,0.706433772212918,0.0308435645972329));
#17574=DIRECTION('center_axis',(0.,0.0436193873653317,-0.999048221581858));
#17575=DIRECTION('ref_axis',(0.,0.999048221581858,0.0436193873653317));
#17576=DIRECTION('center_axis',(0.,0.0436193873653317,-0.999048221581858));
#17577=DIRECTION('ref_axis',(0.,0.999048221581858,0.0436193873653317));
#17578=DIRECTION('center_axis',(1.,0.,0.));
#17579=DIRECTION('ref_axis',(0.,-0.691513055782263,0.722363962059762));
#17580=DIRECTION('center_axis',(-1.,0.,0.));
#17581=DIRECTION('ref_axis',(0.,-0.999048221581858,0.0436193873653369));
#17582=DIRECTION('center_axis',(-1.,0.,0.));
#17583=DIRECTION('ref_axis',(0.,-0.999048221581858,0.0436193873653369));
#17584=DIRECTION('center_axis',(0.,1.,-2.71090303811298E-17));
#17585=DIRECTION('ref_axis',(0.707106781186554,1.91689792138888E-17,0.707106781186541));
#17586=DIRECTION('center_axis',(0.,-1.,0.));
#17587=DIRECTION('ref_axis',(0.,0.,1.));
#17588=DIRECTION('center_axis',(0.,1.,0.));
#17589=DIRECTION('ref_axis',(0.,0.,1.));
#17590=DIRECTION('center_axis',(0.,1.,0.));
#17591=DIRECTION('ref_axis',(0.,0.,1.));
#17592=DIRECTION('center_axis',(0.,-0.0344431291061307,0.999406659402157));
#17593=DIRECTION('ref_axis',(0.713248355488401,0.700495515637223,0.0241415816638558));
#17594=DIRECTION('',(0.,-0.0344431291061307,0.999406659402157));
#17595=DIRECTION('center_axis',(-0.999847618668402,0.0174567878811042,-3.17453306689861E-14));
#17596=DIRECTION('ref_axis',(0.0174464332137702,0.999254549110498,0.0344378868412853));
#17597=DIRECTION('center_axis',(0.0174464332138452,-0.999254549110497,0.0344378868412682));
#17598=DIRECTION('ref_axis',(-3.98308527471984E-6,-0.0344431985658289,-0.999406657000387));
#17599=DIRECTION('',(-0.999847618668401,-0.0174567878811743,-3.09727082887613E-18));
#17600=DIRECTION('',(0.999847618668401,0.0174567878811743,-4.72675349548229E-19));
#17601=DIRECTION('',(0.0348780770430099,0.0350303962233549,0.998777448224687));
#17602=DIRECTION('center_axis',(0.0174464332138452,-0.999254549110497,0.0344378868412682));
#17603=DIRECTION('ref_axis',(-0.45158470201893,-0.0386050007379505,-0.891392680484026));
#17604=DIRECTION('',(0.999847618668401,0.0174567878811746,6.31397954442003E-15));
#17605=DIRECTION('',(0.0261610129351836,0.0348875520751261,0.99904877764422));
#17606=DIRECTION('center_axis',(-0.999847618668401,-0.0174567878811743,
4.73236593027694E-19));
#17607=DIRECTION('ref_axis',(0.01212940354407,-0.694718600693145,0.71917935413958));
#17608=DIRECTION('center_axis',(-0.0261610129351836,-0.0348875520751261,
-0.99904877764422));
#17609=DIRECTION('ref_axis',(-0.713326311793821,0.70080810961615,-0.00579365159998266));
#17610=DIRECTION('center_axis',(-0.999847618668401,-0.0174567878811746,
-6.31394040945924E-15));
#17611=DIRECTION('ref_axis',(-0.0125545614337372,0.719069764631823,0.694824478972597));
#17612=DIRECTION('center_axis',(-0.999850360161883,-0.017299053961756,-4.02263301649539E-6));
#17613=DIRECTION('ref_axis',(0.000406385380072475,-0.0232557817765846,-0.999729465137886));
#17614=DIRECTION('center_axis',(-0.0348780770430099,-0.0350303962233549,
-0.998777448224687));
#17615=DIRECTION('ref_axis',(-0.713246429449943,0.700913279969098,0.000323789851335625));
#17616=DIRECTION('center_axis',(-0.999847618668401,0.0174567878811743,-4.73236593027694E-19));
#17617=DIRECTION('ref_axis',(0.01212940354407,0.694718600693144,0.719179354139581));
#17618=DIRECTION('',(-0.999847618668401,0.0174567878811743,-4.72675349548229E-19));
#17619=DIRECTION('center_axis',(0.0174464332138452,0.999254549110497,0.0344378868412682));
#17620=DIRECTION('ref_axis',(3.98308527471984E-6,-0.0344431985658289,0.999406657000387));
#17621=DIRECTION('',(0.999847618668401,-0.0174567878811743,-3.09727082887613E-18));
#17622=DIRECTION('',(-0.0261610129351836,0.0348875520751261,-0.99904877764422));
#17623=DIRECTION('',(-0.999847618668401,0.0174567878811741,6.19547526528716E-15));
#17624=DIRECTION('center_axis',(0.0174464332138452,0.999254549110497,0.0344378868412682));
#17625=DIRECTION('ref_axis',(-0.45158470201893,0.0386050007379505,-0.891392680484026));
#17626=DIRECTION('',(-0.0348780770430099,0.0350303962233549,-0.998777448224687));
#17627=DIRECTION('center_axis',(-0.0348785903487523,0.0350304045575508,
-0.998777430007216));
#17628=DIRECTION('ref_axis',(-0.71324641688404,-0.700913292589788,0.000324149688711185));
#17629=DIRECTION('center_axis',(0.999847618668401,-0.0174567878811741,-6.19553466574044E-15));
#17630=DIRECTION('ref_axis',(-0.0125545614337323,-0.719069764632063,0.69482447897235));
#17631=DIRECTION('center_axis',(0.999850439891221,-0.0172926933181687,-0.000246185166013363));
#17632=DIRECTION('ref_axis',(-0.00938726376663229,-0.554609963952104,0.832057490299812));
#17633=DIRECTION('center_axis',(0.,1.77635683940025E-16,-1.));
#17634=DIRECTION('ref_axis',(0.,1.,1.77635683940025E-16));
#17635=DIRECTION('center_axis',(0.,1.77635683940025E-16,-1.));
#17636=DIRECTION('ref_axis',(0.599931734888588,-0.800051194282946,-1.42117641083485E-16));
#17637=DIRECTION('',(-0.999847618668401,0.0174567878811743,3.10094845466834E-18));
#17638=DIRECTION('center_axis',(0.,-1.77635683940025E-16,1.));
#17639=DIRECTION('ref_axis',(-1.42856401594868E-14,1.,1.77635683940025E-16));
#17640=DIRECTION('',(0.,1.,1.77635683940025E-16));
#17641=DIRECTION('center_axis',(0.,-1.77635683940025E-16,1.));
#17642=DIRECTION('ref_axis',(-1.42856401594868E-14,-1.,-1.77635683940025E-16));
#17643=DIRECTION('',(0.999847618668401,0.0174567878811743,3.10094845466834E-18));
#17644=DIRECTION('center_axis',(0.,1.77635683940025E-16,-1.));
#17645=DIRECTION('ref_axis',(0.599931734888588,0.800051194282946,1.42117641083485E-16));
#17646=DIRECTION('center_axis',(0.0261610129351836,-0.0348875520751261,
0.99904877764422));
#17647=DIRECTION('ref_axis',(-0.713326311793821,-0.70080810961615,-0.00579365159998266));
#17648=DIRECTION('center_axis',(0.999847618668401,-0.0174567878811738,3.88589545082751E-14));
#17649=DIRECTION('ref_axis',(0.0174464332138415,0.999254549110493,0.0344378868413923));
#17650=DIRECTION('center_axis',(0.999847618668401,-0.0174567878811743,-3.10094845466834E-18));
#17651=DIRECTION('ref_axis',(0.0125545614337346,0.719069764631941,-0.694824478972475));
#17652=DIRECTION('center_axis',(-0.999847618668402,0.0174567878810971,3.97543221237043E-14));
#17653=DIRECTION('ref_axis',(-3.55271367880051E-14,1.95399252334028E-13,
-1.));
#17654=DIRECTION('center_axis',(0.,-1.,0.));
#17655=DIRECTION('ref_axis',(1.,0.,-3.55271367880045E-14));
#17656=DIRECTION('center_axis',(0.,1.,1.77635683940025E-16));
#17657=DIRECTION('ref_axis',(0.707106781186579,1.25607396694696E-16,-0.707106781186516));
#17658=DIRECTION('center_axis',(0.,1.,0.));
#17659=DIRECTION('ref_axis',(0.,0.,-1.));
#17660=DIRECTION('center_axis',(-0.999847618668402,-0.0174567878810982,
3.7216418055235E-14));
#17661=DIRECTION('ref_axis',(0.017446433213771,-0.999254549110507,0.0344378868410292));
#17662=DIRECTION('center_axis',(0.999847618668402,0.0174567878810888,-4.21038902454542E-14));
#17663=DIRECTION('ref_axis',(-3.55271367880051E-14,1.42108547152021E-13,
-1.));
#17664=DIRECTION('center_axis',(-0.999847618668401,-0.0174567878811743,
-3.10094845466834E-18));
#17665=DIRECTION('ref_axis',(0.0125545614337346,-0.719069764631941,-0.694824478972475));
#17666=DIRECTION('center_axis',(1.22464679914735E-16,1.,0.));
#17667=DIRECTION('ref_axis',(3.58642608399009E-13,-4.39210522413703E-29,
-1.));
#17668=DIRECTION('center_axis',(-1.79145242262931E-8,-0.999390826997223,
0.0348994973288507));
#17669=DIRECTION('ref_axis',(-5.13004840459672E-7,0.0348994973288553,0.999390826997091));
#17670=DIRECTION('',(1.22464679914735E-16,1.,0.));
#17671=DIRECTION('center_axis',(-2.18200172460451E-11,0.999390826997276,
0.0348994973273392));
#17672=DIRECTION('ref_axis',(6.24847038361697E-10,0.0348994973273392,-0.999390826997276));
#17673=DIRECTION('',(1.22464679914735E-16,1.,0.));
#17674=DIRECTION('center_axis',(5.92118946467189E-17,3.58298306662994E-13,
-1.));
#17675=DIRECTION('ref_axis',(-1.83697019872097E-16,-1.,-3.58298306662994E-13));
#17676=DIRECTION('',(-1.,1.79254439207261E-8,-5.92054720287235E-17));
#17677=DIRECTION('center_axis',(5.92118946467189E-17,3.58298306662994E-13,
-1.));
#17678=DIRECTION('ref_axis',(0.707106793850407,0.707106768522688,2.53397026924602E-13));
#17679=DIRECTION('',(1.7925482721999E-8,1.,3.58298306664061E-13));
#17680=DIRECTION('center_axis',(5.92118946467189E-17,3.58298306662994E-13,
-1.));
#17681=DIRECTION('ref_axis',(0.70710677486789,-0.707106787505205,-2.53313295461167E-13));
#17682=DIRECTION('',(1.,2.18333154459092E-11,5.92119024695787E-17));
#17683=DIRECTION('center_axis',(1.22464679914735E-16,1.,0.));
#17684=DIRECTION('ref_axis',(-3.58642608398997E-13,4.39210522413688E-29,
1.));
#17685=DIRECTION('',(5.84624155006841E-17,1.,1.23259516440783E-32));
#17686=DIRECTION('center_axis',(5.92118946467189E-17,3.58298306662994E-13,
-1.));
#17687=DIRECTION('ref_axis',(-1.83697019872097E-16,-1.,-3.58298306662994E-13));
#17688=DIRECTION('',(5.84624155006841E-17,1.,1.23259516440783E-32));
#17689=DIRECTION('',(0.999847618668401,-0.0174567878811743,-6.19553466574045E-15));
#17690=DIRECTION('center_axis',(1.22464679914735E-16,1.,0.));
#17691=DIRECTION('ref_axis',(3.58642608399009E-13,-4.39210522413703E-29,
-1.));
#17692=DIRECTION('',(5.84624155006841E-17,1.,1.23259516440783E-32));
#17693=DIRECTION('center_axis',(1.22464679914735E-16,1.,0.));
#17694=DIRECTION('ref_axis',(-3.58642608398997E-13,4.39210522413688E-29,
1.));
#17695=DIRECTION('',(5.84624155006841E-17,1.,1.23259516440783E-32));
#17696=DIRECTION('center_axis',(5.92118946467189E-17,3.58298306662994E-13,
-1.));
#17697=DIRECTION('ref_axis',(-1.83697019872097E-16,-1.,-3.58298306662994E-13));
#17698=DIRECTION('',(-0.999847618668401,-0.0174567878811744,-6.31394040945924E-15));
#17699=DIRECTION('center_axis',(-2.18200172460451E-11,0.999390826997276,
0.0348994973273392));
#17700=DIRECTION('ref_axis',(-1.,-2.1806724931937E-11,-7.61511891278987E-13));
#17701=DIRECTION('',(0.0348782627423746,-0.034878262742375,0.998782765958718));
#17702=DIRECTION('',(-1.,1.22464679914735E-16,0.));
#17703=DIRECTION('',(0.0348782627423746,0.0348782627423749,-0.998782765958718));
#17704=DIRECTION('',(1.,-1.22464679914735E-16,0.));
#17705=DIRECTION('center_axis',(-0.99939082699725,1.79145504974327E-8,0.0348994973280891));
#17706=DIRECTION('ref_axis',(-1.79036372827757E-8,-1.,6.25213221141656E-10));
#17707=DIRECTION('',(0.0348782639920297,0.0348782627423743,0.998782765915079));
#17708=DIRECTION('',(-1.22464679914735E-16,-1.,-1.77635683940025E-16));
#17709=DIRECTION('',(0.0348782627423746,-0.0348782633660721,0.998782765936938));
#17710=DIRECTION('center_axis',(-1.,1.22464679914735E-16,0.));
#17711=DIRECTION('ref_axis',(1.22464679914735E-16,1.,0.));
#17712=DIRECTION('',(1.,-1.22464679914735E-16,0.));
#17713=DIRECTION('center_axis',(0.998134798421867,-1.33080657674307E-16,
0.0610485395348569));
#17714=DIRECTION('ref_axis',(0.0610485395348569,-7.47628985339831E-18,-0.998134798421867));
#17715=DIRECTION('',(-1.,1.22464679914735E-16,0.));
#17716=DIRECTION('center_axis',(-1.,1.22464679914735E-16,0.));
#17717=DIRECTION('ref_axis',(1.22464679914735E-16,1.,0.));
#17718=DIRECTION('',(1.,-1.22464679914735E-16,0.));
#17719=DIRECTION('center_axis',(0.998134798421867,-1.33080657674307E-16,
0.0610485395348569));
#17720=DIRECTION('ref_axis',(0.0610485395348569,-7.47628985339831E-18,-0.998134798421867));
#17721=DIRECTION('',(-1.,1.22464679914735E-16,0.));
#17722=DIRECTION('center_axis',(0.998134798421867,-1.33080657674307E-16,
0.0610485395348569));
#17723=DIRECTION('ref_axis',(1.3330907898855E-16,1.,3.31326358017715E-19));
#17724=DIRECTION('',(-0.0609906510962984,0.0435381827808661,0.997188330817699));
#17725=DIRECTION('center_axis',(-0.998134798421867,1.33080657674307E-16,
-0.0610485395348569));
#17726=DIRECTION('ref_axis',(-0.0610485395348569,9.98084640384131E-15,0.998134798421867));
#17727=DIRECTION('',(1.3498740310458E-16,1.,-2.71090303811298E-17));
#17728=DIRECTION('center_axis',(-0.998134798421867,1.33080657674307E-16,
-0.0610485395348569));
#17729=DIRECTION('ref_axis',(-0.0610485395348569,-9.96589382413452E-15,
0.998134798421867));
#17730=DIRECTION('',(0.0609906510962984,0.0435381827808661,-0.997188330817699));
#17731=DIRECTION('center_axis',(-1.22348120675408E-16,-0.999048221581858,
-0.0436193873653361));
#17732=DIRECTION('ref_axis',(-5.34183431177273E-18,-0.0436193873653361,
0.999048221581858));
#17733=DIRECTION('',(-5.34183431177273E-18,-0.0436193873653361,0.999048221581858));
#17734=DIRECTION('',(1.,-1.22464679914735E-16,0.));
#17735=DIRECTION('',(-1.,1.22464679914735E-16,0.));
#17736=DIRECTION('center_axis',(1.22348120675408E-16,0.999048221581858,
-0.0436193873653361));
#17737=DIRECTION('ref_axis',(-5.34183431177273E-18,-0.0436193873653361,
-0.999048221581858));
#17738=DIRECTION('',(1.,-1.22464679914735E-16,0.));
#17739=DIRECTION('',(-1.,1.22464679914735E-16,0.));
#17740=DIRECTION('',(-5.34183431177273E-18,-0.0436193873653361,-0.999048221581858));
#17741=DIRECTION('center_axis',(0.998134798421867,-1.33080657674307E-16,
0.0610485395348569));
#17742=DIRECTION('ref_axis',(1.3330907898855E-16,1.,3.31326358017715E-19));
#17743=DIRECTION('',(1.3498740310458E-16,1.,-2.71090303811298E-17));
#17744=DIRECTION('center_axis',(-0.998134798421867,1.33080657674307E-16,
-0.0610485395348569));
#17745=DIRECTION('ref_axis',(-0.0610485395348569,-9.96589382413452E-15,
0.998134798421867));
#17746=DIRECTION('',(0.0609906510962984,0.0435381827808658,-0.997188330817699));
#17747=DIRECTION('',(-0.0609906510962984,0.0435381827808661,0.997188330817699));
#17748=DIRECTION('center_axis',(-0.998134798421867,1.33080657674307E-16,
-0.0610485395348569));
#17749=DIRECTION('ref_axis',(-0.0610485395348569,2.5494977692267E-14,0.998134798421867));
#17750=DIRECTION('center_axis',(1.22348120675408E-16,0.999048221581858,
-0.0436193873653361));
#17751=DIRECTION('ref_axis',(-5.34183431177273E-18,-0.0436193873653361,
-0.999048221581858));
#17752=DIRECTION('',(1.,-1.22464679914735E-16,0.));
#17753=DIRECTION('',(-1.,1.22464679914735E-16,0.));
#17754=DIRECTION('',(-5.34183431177273E-18,-0.0436193873653361,-0.999048221581858));
#17755=DIRECTION('center_axis',(-1.22348120675408E-16,-0.999048221581858,
-0.0436193873653358));
#17756=DIRECTION('ref_axis',(-5.3418343117727E-18,-0.0436193873653358,0.999048221581858));
#17757=DIRECTION('',(-5.3418343117727E-18,-0.0436193873653358,0.999048221581858));
#17758=DIRECTION('',(1.,-1.22464679914735E-16,0.));
#17759=DIRECTION('',(-1.,1.22464679914735E-16,0.));
#17760=DIRECTION('center_axis',(-1.,1.22464679914735E-16,0.));
#17761=DIRECTION('ref_axis',(1.22464679914735E-16,1.,0.));
#17762=DIRECTION('center_axis',(-1.,1.22464679914735E-16,0.));
#17763=DIRECTION('ref_axis',(2.97382124550938E-30,2.42830932770157E-14,
-1.));
#17764=DIRECTION('center_axis',(0.998134798421867,-1.33080657674307E-16,
0.0610485395348569));
#17765=DIRECTION('ref_axis',(0.0610485395348569,-7.47628985339831E-18,-0.998134798421867));
#17766=DIRECTION('center_axis',(-1.,1.22464679914735E-16,0.));
#17767=DIRECTION('ref_axis',(1.22464679914735E-16,1.,0.));
#17768=DIRECTION('center_axis',(-1.,1.22464679914735E-16,0.));
#17769=DIRECTION('ref_axis',(0.,0.,-1.));
#17770=DIRECTION('center_axis',(0.998134798421867,-1.33080657674307E-16,
0.0610485395348569));
#17771=DIRECTION('ref_axis',(0.0610485395348569,-7.47628985339831E-18,-0.998134798421867));
#17772=DIRECTION('center_axis',(0.998134798421867,-1.33080657674307E-16,
0.0610485395348569));
#17773=DIRECTION('ref_axis',(1.3330907898855E-16,1.,3.31326358017715E-19));
#17774=DIRECTION('',(-0.0609906510962984,-0.0435381827808661,0.997188330817699));
#17775=DIRECTION('center_axis',(0.998134798421867,-1.33080657674307E-16,
0.0610485395348569));
#17776=DIRECTION('ref_axis',(0.0610485395348569,-2.91637590643321E-15,-0.998134798421867));
#17777=DIRECTION('',(1.22464679914735E-16,1.,1.77635683940025E-16));
#17778=DIRECTION('center_axis',(0.998134798421867,-1.33080657674307E-16,
0.0610485395348569));
#17779=DIRECTION('ref_axis',(0.0610485395348569,2.90142332672641E-15,-0.998134798421867));
#17780=DIRECTION('',(0.0609906510962984,-0.0435381827808659,-0.997188330817699));
#17781=DIRECTION('center_axis',(-1.22348120671229E-16,-0.999048221547742,
0.0436193881467094));
#17782=DIRECTION('ref_axis',(-5.34183440746336E-18,-0.0436193881467094,
-0.999048221547742));
#17783=DIRECTION('',(0.0348663205140341,-0.0435928661237795,-0.998440785283197));
#17784=DIRECTION('',(1.,-1.22464679914735E-16,0.));
#17785=DIRECTION('center_axis',(1.22348120671229E-16,0.999048221547742,
0.0436193881467096));
#17786=DIRECTION('ref_axis',(-5.34183440746339E-18,-0.0436193881467096,
0.999048221547742));
#17787=DIRECTION('',(-1.,1.22464679914735E-16,0.));
#17788=DIRECTION('',(-0.0348663205140341,-0.0435928661237797,0.998440785283197));
#17789=DIRECTION('center_axis',(0.998134798421867,-1.33080657674307E-16,
0.0610485395348569));
#17790=DIRECTION('ref_axis',(1.3330907898855E-16,1.,3.31326358017715E-19));
#17791=DIRECTION('',(-0.0609906510962984,-0.0435381827808662,0.997188330817699));
#17792=DIRECTION('center_axis',(0.998134798421867,-1.33080657674307E-16,
0.0610485395348569));
#17793=DIRECTION('ref_axis',(0.0610485395348569,-2.91637590643321E-15,-0.998134798421867));
#17794=DIRECTION('',(1.22464679914735E-16,1.,1.77635683940025E-16));
#17795=DIRECTION('center_axis',(0.998134798421867,-1.33080657674307E-16,
0.0610485395348569));
#17796=DIRECTION('ref_axis',(0.0610485395348569,2.90142332672641E-15,-0.998134798421867));
#17797=DIRECTION('',(0.0609906510962984,-0.0435381827808658,-0.997188330817699));
#17798=DIRECTION('center_axis',(-1.22348120671229E-16,-0.999048221547742,
0.0436193881467093));
#17799=DIRECTION('ref_axis',(-5.34183440746335E-18,-0.0436193881467093,
-0.999048221547742));
#17800=DIRECTION('',(0.0348663205140341,-0.0435928661237794,-0.998440785283197));
#17801=DIRECTION('',(1.,-1.22464679914735E-16,0.));
#17802=DIRECTION('center_axis',(1.22348120671229E-16,0.999048221547742,
0.0436193881467097));
#17803=DIRECTION('ref_axis',(-5.34183440746341E-18,-0.0436193881467097,
0.999048221547742));
#17804=DIRECTION('',(-1.,1.22464679914735E-16,0.));
#17805=DIRECTION('',(-0.0348663205140341,-0.0435928661237798,0.998440785283197));
#17806=DIRECTION('center_axis',(0.999390809082568,-7.24887827125139E-35,
0.0349000103336809));
#17807=DIRECTION('ref_axis',(-6.04654839354523E-18,1.,1.73147939883281E-16));
#17808=DIRECTION('',(-0.0348787760610451,-0.0348782627423795,0.998782748033103));
#17809=DIRECTION('',(1.22464679914735E-16,1.,1.77635683940025E-16));
#17810=DIRECTION('',(0.0348663205140341,0.0435928661237798,-0.998440785283197));
#17811=DIRECTION('',(-0.0348663205140341,0.0435928661237794,0.998440785283197));
#17812=DIRECTION('',(1.22464679914735E-16,1.,1.77635683940025E-16));
#17813=DIRECTION('',(0.0348663205140341,0.0435928661237797,-0.998440785283197));
#17814=DIRECTION('',(-0.0348663205140341,0.0435928661237795,0.998440785283197));
#17815=DIRECTION('',(1.22464679914735E-16,1.,1.77635683940025E-16));
#17816=DIRECTION('',(-0.0348787760602835,0.0348782633675864,0.998782748011297));
#17817=DIRECTION('',(1.16166033306212E-17,-1.,-3.32651093520646E-16));
#17818=DIRECTION('center_axis',(1.,-1.22464679914735E-16,0.));
#17819=DIRECTION('ref_axis',(8.46859250332377E-17,0.691513055782284,-0.722363962059742));
#17820=DIRECTION('',(-1.,1.22464679914735E-16,0.));
#17821=DIRECTION('center_axis',(-1.,1.22464679914735E-16,0.));
#17822=DIRECTION('ref_axis',(0.,0.,-1.));
#17823=DIRECTION('center_axis',(0.0348668336569454,-0.0435928661237853,
-0.998440767363719));
#17824=DIRECTION('ref_axis',(-0.706138746932353,0.705896669318032,-0.0554793865008942));
#17825=DIRECTION('center_axis',(0.0348663205140165,-0.0435928661237753,
-0.998440785283198));
#17826=DIRECTION('ref_axis',(1.20996962449382E-16,0.999048221581858,-0.0436193873653316));
#17827=DIRECTION('center_axis',(1.22464679914735E-16,1.,1.77635683940025E-16));
#17828=DIRECTION('ref_axis',(-0.694658370458988,2.1285153240679E-16,-0.71933980033866));
#17829=DIRECTION('center_axis',(1.22464679914735E-16,1.,0.));
#17830=DIRECTION('ref_axis',(-0.999390827019096,1.22390077740616E-16,-0.0348994967025011));
#17831=DIRECTION('',(-1.22464679914735E-16,-1.,-1.77635683940025E-16));
#17832=DIRECTION('center_axis',(-0.0348787760602835,0.0348782633675864,
0.998782748011297));
#17833=DIRECTION('ref_axis',(0.706246054050923,-0.706246054051016,0.0493256756149474));
#17834=DIRECTION('center_axis',(4.07380096912926E-32,3.32651093520646E-16,
-1.));
#17835=DIRECTION('ref_axis',(0.707106793830958,-0.707106768542137,-2.33902603850752E-16));
#17836=DIRECTION('',(-0.0348787760602835,0.0348782633675864,0.998782748011297));
#17837=DIRECTION('center_axis',(-0.0348668336569454,-0.0435928661237855,
0.998440767363719));
#17838=DIRECTION('ref_axis',(-0.706138746932353,-0.705896669318032,-0.0554793865008943));
#17839=DIRECTION('center_axis',(0.0348663205140367,0.043592866123793,-0.998440785283196));
#17840=DIRECTION('ref_axis',(-0.999390827019096,1.22514845490862E-16,-0.0348994967025036));
#17841=DIRECTION('center_axis',(-1.,1.22464679914735E-16,0.));
#17842=DIRECTION('ref_axis',(-8.46859250332377E-17,-0.691513055782284,-0.722363962059742));
#17843=DIRECTION('center_axis',(-1.,3.22476126192241E-15,-7.10542735760103E-14));
#17844=DIRECTION('ref_axis',(-1.22348120675407E-16,-0.999048221581858,-0.0436193873653317));
#17845=DIRECTION('',(1.,-1.22464679914735E-16,0.));
#17846=DIRECTION('center_axis',(1.22464679914735E-16,1.,1.77635683940025E-16));
#17847=DIRECTION('ref_axis',(-0.694658370458988,2.1285153240679E-16,-0.71933980033866));
#17848=DIRECTION('center_axis',(1.22464679914735E-16,1.,0.));
#17849=DIRECTION('ref_axis',(-0.999390827019096,1.22390077740616E-16,-0.0348994967025011));
#17850=DIRECTION('',(-1.22464679914735E-16,-1.,-1.77635683940025E-16));
#17851=DIRECTION('center_axis',(-1.22464679914735E-16,-1.,0.));
#17852=DIRECTION('ref_axis',(0.,0.,-1.));
#17853=DIRECTION('center_axis',(1.,-1.22464679914735E-16,0.));
#17854=DIRECTION('ref_axis',(8.46859250332377E-17,0.691513055782284,-0.722363962059742));
#17855=DIRECTION('',(-1.,1.22464679914735E-16,0.));
#17856=DIRECTION('center_axis',(-1.,1.22464679914735E-16,0.));
#17857=DIRECTION('ref_axis',(0.,0.,-1.));
#17858=DIRECTION('center_axis',(0.0348782627423746,-0.0348782633660721,
0.998782765936938));
#17859=DIRECTION('ref_axis',(-0.706246066726265,0.706246066726265,0.0493253126432991));
#17860=DIRECTION('center_axis',(0.0348668336569454,-0.0435928661237851,
-0.998440767363719));
#17861=DIRECTION('ref_axis',(-0.706138746932353,0.705896669318032,-0.055479386500894));
#17862=DIRECTION('center_axis',(0.0348663205139988,-0.0435928661237753,
-0.998440785283198));
#17863=DIRECTION('ref_axis',(1.20563281580388E-16,0.999048221581858,-0.0436193873653317));
#17864=DIRECTION('center_axis',(-0.0348787760610451,-0.0348782627423795,
0.998782748033103));
#17865=DIRECTION('ref_axis',(0.706246054066342,0.706246054066435,0.0493256751733979));
#17866=DIRECTION('center_axis',(4.07380096912926E-32,3.32651093520646E-16,
-1.));
#17867=DIRECTION('ref_axis',(0.707106793846396,0.707106768526699,2.33902603855858E-16));
#17868=DIRECTION('center_axis',(-0.0348668336569454,-0.0435928661237856,
0.998440767363719));
#17869=DIRECTION('ref_axis',(-0.706138746932353,-0.705896669318032,-0.0554793865008944));
#17870=DIRECTION('center_axis',(0.0348663205140342,0.0435928661238107,-0.998440785283196));
#17871=DIRECTION('ref_axis',(-0.999390827019096,1.22731685925359E-16,-0.0348994967025011));
#17872=DIRECTION('center_axis',(-1.,1.22464679914735E-16,0.));
#17873=DIRECTION('ref_axis',(-8.46859250332377E-17,-0.691513055782284,-0.722363962059742));
#17874=DIRECTION('center_axis',(-1.,1.22464679914735E-16,0.));
#17875=DIRECTION('ref_axis',(-1.22348120675407E-16,-0.999048221581858,-0.0436193873653317));
#17876=DIRECTION('',(1.,-1.22464679914735E-16,0.));
#17877=DIRECTION('center_axis',(1.22464679914735E-16,1.,1.77635683940025E-16));
#17878=DIRECTION('ref_axis',(-0.694658370458988,2.1285153240679E-16,-0.71933980033866));
#17879=DIRECTION('',(-1.22464679914735E-16,-1.,-1.77635683940025E-16));
#17880=DIRECTION('center_axis',(-1.22464679914735E-16,-1.,0.));
#17881=DIRECTION('ref_axis',(0.,0.,-1.));
#17882=DIRECTION('center_axis',(0.381984965814278,-0.827136409696849,0.412229117901284));
#17883=DIRECTION('ref_axis',(-0.562193937848763,-0.562001209744056,-0.606706367604889));
#17884=DIRECTION('center_axis',(-1.,-2.18333175136343E-11,-3.87839804331134E-27));
#17885=DIRECTION('ref_axis',(1.5166696765735E-11,-0.694658370458995,-0.719339800338654));
#17886=DIRECTION('center_axis',(1.,1.34469493236799E-9,-1.2775280643203E-9));
#17887=DIRECTION('ref_axis',(-1.27752031175982E-9,6.92779167366069E-11,
-1.));
#17888=DIRECTION('',(1.,-1.22464679914735E-16,0.));
#17889=DIRECTION('center_axis',(0.,0.,-1.));
#17890=DIRECTION('ref_axis',(0.783313381225029,0.621627015817213,0.));
#17891=DIRECTION('center_axis',(-1.79254702161493E-8,-1.,-1.77635683940025E-16));
#17892=DIRECTION('ref_axis',(0.694658370458995,-1.24520778022811E-8,-0.719339800338654));
#17893=DIRECTION('center_axis',(7.32450011944681E-9,1.,-1.02372539439782E-8));
#17894=DIRECTION('ref_axis',(3.40002337395599E-7,-1.02372865740102E-8,-0.999999999999942));
#17895=DIRECTION('',(1.22464679914735E-16,1.,1.77635683940025E-16));
#17896=DIRECTION('center_axis',(-1.25528043281937E-8,-1.,5.18814842436553E-9));
#17897=DIRECTION('ref_axis',(0.999390829092271,-1.27262467231049E-8,-0.0348994373344702));
#17898=DIRECTION('center_axis',(2.17540971751503E-32,1.77635683940025E-16,
-1.));
#17899=DIRECTION('ref_axis',(-0.707106781186547,0.707106781186548,1.25607396694702E-16));
#17900=DIRECTION('center_axis',(-0.38198496581428,-0.827136409696854,-0.412229117901272));
#17901=DIRECTION('ref_axis',(-0.562193937848812,0.562001209744047,-0.606706367604852));
#17902=DIRECTION('center_axis',(1.,-1.79254439227937E-8,-3.18419846939992E-24));
#17903=DIRECTION('ref_axis',(1.2452059665162E-8,0.694658370458995,-0.719339800338654));
#17904=DIRECTION('',(-1.,1.22464679914735E-16,0.));
#17905=DIRECTION('center_axis',(1.,-1.25394427688647E-8,5.20114424733879E-9));
#17906=DIRECTION('ref_axis',(1.27133148453136E-8,0.999390829435682,-0.0348994275004423));
#17907=DIRECTION('',(1.,-1.22464679914735E-16,0.));
#17908=DIRECTION('center_axis',(2.17540971751503E-32,1.77635683940025E-16,
-1.));
#17909=DIRECTION('ref_axis',(-0.707106781186548,-0.707106781186547,-1.25607396694702E-16));
#17910=DIRECTION('center_axis',(0.38198496581428,-0.827136409696854,0.412229117901272));
#17911=DIRECTION('ref_axis',(-0.562193937848812,-0.562001209744047,-0.606706367604852));
#17912=DIRECTION('center_axis',(0.,0.,-1.));
#17913=DIRECTION('ref_axis',(0.841565138453456,-0.540155642143832,0.));
#17914=DIRECTION('center_axis',(-0.381984965814358,-0.827136409696786,-0.412229117901337));
#17915=DIRECTION('ref_axis',(-0.562193937848742,0.562001209744148,-0.606706367604824));
#17916=DIRECTION('center_axis',(1.,-1.22464679914735E-16,0.));
#17917=DIRECTION('ref_axis',(0.,0.,-1.));
#17918=DIRECTION('',(-1.22464679914735E-16,-1.,-1.77635683940025E-16));
#17919=DIRECTION('',(4.2180667812442E-18,0.0344431291061307,-0.999406659402157));
#17920=DIRECTION('',(1.22464679914735E-16,1.,-2.71090303811298E-17));
#17921=DIRECTION('',(5.34183431177273E-18,0.0436193873653361,0.999048221581858));
#17922=DIRECTION('center_axis',(1.,-1.22464679914735E-16,0.));
#17923=DIRECTION('ref_axis',(0.,0.,-1.));
#17924=DIRECTION('',(5.3418343117727E-18,0.0436193873653358,-0.999048221581858));
#17925=DIRECTION('',(1.22464679914735E-16,1.,-2.71090303811298E-17));
#17926=DIRECTION('',(5.34183431177273E-18,0.0436193873653361,0.999048221581858));
#17927=DIRECTION('center_axis',(1.,-1.22464679914735E-16,0.));
#17928=DIRECTION('ref_axis',(2.97382124550938E-30,2.42830932770157E-14,
-1.));
#17929=DIRECTION('',(5.34183431177273E-18,0.0436193873653361,-0.999048221581858));
#17930=DIRECTION('',(1.22464679914735E-16,1.,-2.71090303811298E-17));
#17931=DIRECTION('',(4.2180667812442E-18,0.0344431291061307,0.999406659402157));
#17932=DIRECTION('center_axis',(-5.34183431177273E-18,-0.0436193873653361,
-0.999048221581858));
#17933=DIRECTION('ref_axis',(0.707106781186522,-0.706433772212918,0.0308435645972331));
#17934=DIRECTION('center_axis',(-5.34183431177274E-18,-0.0436193873653361,
-0.999048221581858));
#17935=DIRECTION('ref_axis',(1.,-1.22464679914735E-16,-1.84889274661175E-32));
#17936=DIRECTION('center_axis',(-5.34183431177274E-18,-0.0436193873653361,
-0.999048221581858));
#17937=DIRECTION('ref_axis',(1.,-1.22464679914735E-16,-1.84889274661175E-32));
#17938=DIRECTION('center_axis',(-1.,1.22464679914735E-16,0.));
#17939=DIRECTION('ref_axis',(0.,-1.22044441044332E-14,-1.));
#17940=DIRECTION('center_axis',(-5.34183431177273E-18,-0.0436193873653361,
-0.999048221581858));
#17941=DIRECTION('ref_axis',(0.707106781186522,-0.706433772212918,0.0308435645972331));
#17942=DIRECTION('center_axis',(-5.34183431177274E-18,-0.0436193873653361,
-0.999048221581858));
#17943=DIRECTION('ref_axis',(1.,-1.22464679914735E-16,-1.84889274661175E-32));
#17944=DIRECTION('center_axis',(-5.34183431177274E-18,-0.0436193873653361,
-0.999048221581858));
#17945=DIRECTION('ref_axis',(1.,-1.22464679914735E-16,-1.84889274661175E-32));
#17946=DIRECTION('center_axis',(-1.,1.22464679914735E-16,0.));
#17947=DIRECTION('ref_axis',(0.,-2.44088882088664E-14,-1.));
#17948=DIRECTION('center_axis',(1.22464679914735E-16,1.,-2.71090303811298E-17));
#17949=DIRECTION('ref_axis',(0.707106781186554,-6.74266264096611E-17,0.707106781186541));
#17950=DIRECTION('center_axis',(-1.22464679914735E-16,-1.,0.));
#17951=DIRECTION('ref_axis',(1.,-1.22464679914735E-16,0.));
#17952=DIRECTION('center_axis',(-1.22464679914735E-16,-1.,0.));
#17953=DIRECTION('ref_axis',(1.,-1.22464679914735E-16,0.));
#17954=DIRECTION('',(-1.22464679914735E-16,-1.,2.71090303811298E-17));
#17955=DIRECTION('center_axis',(0.,1.,0.));
#17956=DIRECTION('ref_axis',(1.,0.,2.88657986402537E-14));
#17957=DIRECTION('center_axis',(-4.2180667812442E-18,-0.0344431291061307,
-0.999406659402157));
#17958=DIRECTION('ref_axis',(0.713248355488401,-0.700495515637223,0.0241415816638558));
#17959=DIRECTION('',(-4.2180667812442E-18,-0.0344431291061307,-0.999406659402157));
#17960=DIRECTION('center_axis',(-0.999847618668402,-0.0174567878811186,
-3.57321635766084E-14));
#17961=DIRECTION('ref_axis',(0.,-1.06581410364016E-12,1.));
#17962=DIRECTION('center_axis',(-3.3198987284239E-33,-2.71090303811298E-17,
-1.));
#17963=DIRECTION('ref_axis',(-8.73619565276549E-14,-1.,2.71090303811298E-17));
#17964=DIRECTION('center_axis',(-1.,1.22464679914735E-16,0.));
#17965=DIRECTION('ref_axis',(8.46859250332365E-17,0.691513055782274,0.722363962059751));
#17966=DIRECTION('',(1.,-1.22464679914735E-16,0.));
#17967=DIRECTION('center_axis',(-1.,1.22464679914735E-16,0.));
#17968=DIRECTION('ref_axis',(0.,0.,1.));
#17969=DIRECTION('center_axis',(-1.,1.22464679914735E-16,0.));
#17970=DIRECTION('ref_axis',(0.,0.,1.));
#17971=DIRECTION('center_axis',(-5.34183431177273E-18,-0.0436193873653361,
0.999048221581858));
#17972=DIRECTION('ref_axis',(0.707106781186522,0.706433772212918,0.0308435645972331));
#17973=DIRECTION('center_axis',(5.34183431177328E-18,0.0436193873653405,
-0.999048221581858));
#17974=DIRECTION('ref_axis',(1.22348120675408E-16,0.999048221581858,0.0436193873653405));
#17975=DIRECTION('center_axis',(5.34183431177328E-18,0.0436193873653405,
-0.999048221581858));
#17976=DIRECTION('ref_axis',(1.22348120675408E-16,0.999048221581858,0.0436193873653405));
#17977=DIRECTION('center_axis',(1.,-1.22464679914735E-16,0.));
#17978=DIRECTION('ref_axis',(-8.46859250332365E-17,-0.691513055782274,0.722363962059751));
#17979=DIRECTION('center_axis',(-1.,1.22464679914735E-16,0.));
#17980=DIRECTION('ref_axis',(-1.22348120675407E-16,-0.999048221581858,0.0436193873653369));
#17981=DIRECTION('center_axis',(-1.,1.22464679914735E-16,0.));
#17982=DIRECTION('ref_axis',(-1.22348120675407E-16,-0.999048221581858,0.0436193873653369));
#17983=DIRECTION('',(-1.,1.22464679914735E-16,0.));
#17984=DIRECTION('center_axis',(1.22464679914735E-16,1.,-2.71090303811298E-17));
#17985=DIRECTION('ref_axis',(0.707106781186554,-6.74266264096611E-17,0.707106781186541));
#17986=DIRECTION('center_axis',(-1.22464679914735E-16,-1.,0.));
#17987=DIRECTION('ref_axis',(1.,-1.22464679914735E-16,0.));
#17988=DIRECTION('center_axis',(-1.22464679914735E-16,-1.,0.));
#17989=DIRECTION('ref_axis',(1.,-1.22464679914735E-16,0.));
#17990=DIRECTION('',(-1.22464679914735E-16,-1.,2.71090303811298E-17));
#17991=DIRECTION('center_axis',(1.22464679914735E-16,1.,0.));
#17992=DIRECTION('ref_axis',(0.,0.,1.));
#17993=DIRECTION('center_axis',(1.22464679914735E-16,1.,0.));
#17994=DIRECTION('ref_axis',(0.,0.,1.));
#17995=DIRECTION('center_axis',(-3.3198987284239E-33,-2.71090303811298E-17,
-1.));
#17996=DIRECTION('ref_axis',(0.707106781186547,-0.707106781186548,1.9168979213889E-17));
#17997=DIRECTION('center_axis',(-1.,1.22464679914735E-16,0.));
#17998=DIRECTION('ref_axis',(8.46859250332365E-17,0.691513055782274,0.722363962059751));
#17999=DIRECTION('',(1.,-1.22464679914735E-16,0.));
#18000=DIRECTION('center_axis',(-1.,1.22464679914735E-16,0.));
#18001=DIRECTION('ref_axis',(0.,0.,1.));
#18002=DIRECTION('center_axis',(-1.,1.22464679914735E-16,0.));
#18003=DIRECTION('ref_axis',(0.,0.,1.));
#18004=DIRECTION('center_axis',(-5.3418343117727E-18,-0.0436193873653358,
0.999048221581858));
#18005=DIRECTION('ref_axis',(0.707106781186522,0.706433772212918,0.0308435645972329));
#18006=DIRECTION('center_axis',(5.34183431177219E-18,0.0436193873653317,
-0.999048221581858));
#18007=DIRECTION('ref_axis',(1.22348120675408E-16,0.999048221581858,0.0436193873653317));
#18008=DIRECTION('center_axis',(5.34183431177219E-18,0.0436193873653317,
-0.999048221581858));
#18009=DIRECTION('ref_axis',(1.22348120675408E-16,0.999048221581858,0.0436193873653317));
#18010=DIRECTION('center_axis',(-3.3198987284239E-33,-2.71090303811298E-17,
-1.));
#18011=DIRECTION('ref_axis',(0.707106781186548,0.707106781186547,-1.9168979213889E-17));
#18012=DIRECTION('center_axis',(1.,-1.22464679914735E-16,0.));
#18013=DIRECTION('ref_axis',(-8.46859250332351E-17,-0.691513055782263,0.722363962059762));
#18014=DIRECTION('center_axis',(-1.,1.22464679914735E-16,0.));
#18015=DIRECTION('ref_axis',(-1.22348120675407E-16,-0.999048221581858,0.0436193873653369));
#18016=DIRECTION('center_axis',(-1.,1.22464679914735E-16,0.));
#18017=DIRECTION('ref_axis',(-1.22348120675407E-16,-0.999048221581858,0.0436193873653369));
#18018=DIRECTION('',(-1.,1.22464679914735E-16,0.));
#18019=DIRECTION('center_axis',(1.22464679914735E-16,1.,-2.71090303811298E-17));
#18020=DIRECTION('ref_axis',(0.707106781186554,-6.74266264096611E-17,0.707106781186541));
#18021=DIRECTION('center_axis',(0.,-1.,0.));
#18022=DIRECTION('ref_axis',(0.,0.,1.));
#18023=DIRECTION('',(-1.22464679914735E-16,-1.,2.71090303811298E-17));
#18024=DIRECTION('center_axis',(1.22464679914735E-16,1.,0.));
#18025=DIRECTION('ref_axis',(0.,0.,1.));
#18026=DIRECTION('center_axis',(1.22464679914735E-16,1.,0.));
#18027=DIRECTION('ref_axis',(0.,0.,1.));
#18028=DIRECTION('center_axis',(-4.2180667812442E-18,-0.0344431291061307,
0.999406659402157));
#18029=DIRECTION('ref_axis',(0.713248355488401,0.700495515637223,0.0241415816638558));
#18030=DIRECTION('',(-4.2180667812442E-18,-0.0344431291061307,0.999406659402157));
#18031=DIRECTION('center_axis',(-0.999847618668402,0.0174567878811066,-3.02242219464205E-14));
#18032=DIRECTION('ref_axis',(0.0174464332137687,0.999254549110496,0.034437886841331));
#18033=DIRECTION('center_axis',(-3.3198987284239E-33,-2.71090303811298E-17,
-1.));
#18034=DIRECTION('ref_axis',(-8.82959392198229E-14,1.,-2.71090303811298E-17));
#18035=DIRECTION('center_axis',(0.0174464332138451,-0.999254549110497,0.0344378868412682));
#18036=DIRECTION('ref_axis',(-3.98308527472407E-6,-0.0344431985658289,-0.999406657000387));
#18037=DIRECTION('',(-0.999847618668401,-0.0174567878811742,-3.09727082887613E-18));
#18038=DIRECTION('',(0.999847618668401,0.0174567878811742,-4.72675349548229E-19));
#18039=DIRECTION('',(0.0348780770430099,0.0350303962233549,0.998777448224687));
#18040=DIRECTION('center_axis',(0.0174464332138451,-0.999254549110497,0.0344378868412682));
#18041=DIRECTION('ref_axis',(-0.45158470201893,-0.0386050007379504,-0.891392680484026));
#18042=DIRECTION('',(0.999847618668401,0.0174567878811744,6.31397954442003E-15));
#18043=DIRECTION('',(0.0261610129351836,0.0348875520751261,0.99904877764422));
#18044=DIRECTION('center_axis',(-0.999847618668401,-0.0174567878811742,
4.73236593027694E-19));
#18045=DIRECTION('ref_axis',(0.0121294035440699,-0.694718600693145,0.71917935413958));
#18046=DIRECTION('',(-0.999847618668401,-0.0174567878811742,4.73236593027694E-19));
#18047=DIRECTION('center_axis',(-0.0261610129351836,-0.0348875520751261,
-0.99904877764422));
#18048=DIRECTION('ref_axis',(-0.713326311793821,0.700808109616151,-0.00579365159998269));
#18049=DIRECTION('center_axis',(-0.999847618668401,-0.0174567878811744,
-6.31394040945924E-15));
#18050=DIRECTION('ref_axis',(-0.012554561433737,0.719069764631823,0.694824478972597));
#18051=DIRECTION('center_axis',(0.999850439891221,0.0172926933181751,-0.000246185165981906));
#18052=DIRECTION('ref_axis',(-0.00938726376666774,0.554609963952432,0.832057490299593));
#18053=DIRECTION('center_axis',(-0.0348785903487523,-0.0350304045575508,
-0.998777430007216));
#18054=DIRECTION('ref_axis',(-0.713246416884052,0.700913292589776,0.000324149688712021));
#18055=DIRECTION('center_axis',(-0.999847618668401,0.0174567878811745,-4.73236593027694E-19));
#18056=DIRECTION('ref_axis',(0.0121294035440701,0.694718600693144,0.719179354139581));
#18057=DIRECTION('',(0.999847618668401,-0.0174567878811745,4.73236593027694E-19));
#18058=DIRECTION('',(-0.999847618668401,0.0174567878811745,-4.72675349548229E-19));
#18059=DIRECTION('center_axis',(0.0174464332138454,0.999254549110497,0.0344378868412682));
#18060=DIRECTION('ref_axis',(3.98308527471561E-6,-0.0344431985658289,0.999406657000387));
#18061=DIRECTION('',(0.999847618668401,-0.0174567878811745,-3.09727082887613E-18));
#18062=DIRECTION('',(-0.0261610129351836,0.0348875520751261,-0.99904877764422));
#18063=DIRECTION('',(-0.999847618668401,0.0174567878811743,6.19547526528716E-15));
#18064=DIRECTION('center_axis',(0.0174464332138454,0.999254549110497,0.0344378868412682));
#18065=DIRECTION('ref_axis',(-0.45158470201893,0.0386050007379505,-0.891392680484026));
#18066=DIRECTION('',(-0.0348780770430099,0.0350303962233549,-0.998777448224687));
#18067=DIRECTION('center_axis',(-0.0348785903487523,0.0350304045575508,
-0.998777430007216));
#18068=DIRECTION('ref_axis',(-0.71324641688404,-0.700913292589788,0.000324149688711185));
#18069=DIRECTION('center_axis',(0.999847618668401,-0.0174567878811743,-6.19553466574044E-15));
#18070=DIRECTION('ref_axis',(-0.0125545614337325,-0.719069764632063,0.69482447897235));
#18071=DIRECTION('center_axis',(0.999850439891221,-0.0172926933181688,-0.000246185166013363));
#18072=DIRECTION('ref_axis',(-0.00938726376663234,-0.554609963952104,0.832057490299812));
#18073=DIRECTION('center_axis',(2.17540971751503E-32,1.77635683940025E-16,
-1.));
#18074=DIRECTION('ref_axis',(1.22464679914735E-16,1.,1.77635683940025E-16));
#18075=DIRECTION('center_axis',(2.17540971751503E-32,1.77635683940025E-16,
-1.));
#18076=DIRECTION('ref_axis',(0.599931734888588,-0.800051194282946,-1.42117641083485E-16));
#18077=DIRECTION('',(-0.999847618668401,0.0174567878811745,3.10094845466834E-18));
#18078=DIRECTION('center_axis',(-2.17540971751503E-32,-1.77635683940025E-16,
1.));
#18079=DIRECTION('ref_axis',(-1.41631754795721E-14,1.,1.77635683940025E-16));
#18080=DIRECTION('',(1.22464679914735E-16,1.,1.77635683940025E-16));
#18081=DIRECTION('center_axis',(-2.17540971751503E-32,-1.77635683940025E-16,
1.));
#18082=DIRECTION('ref_axis',(-1.44081048394016E-14,-1.,-1.77635683940025E-16));
#18083=DIRECTION('',(0.999847618668401,0.0174567878811742,3.10094845466834E-18));
#18084=DIRECTION('center_axis',(2.17540971751503E-32,1.77635683940025E-16,
-1.));
#18085=DIRECTION('ref_axis',(0.599931734888589,0.800051194282946,1.42117641083485E-16));
#18086=DIRECTION('center_axis',(0.0261610129351836,-0.0348875520751261,
0.99904877764422));
#18087=DIRECTION('ref_axis',(-0.713326311793821,-0.70080810961615,-0.00579365159998266));
#18088=DIRECTION('center_axis',(0.999847618668401,-0.0174567878811583,4.69110880976993E-14));
#18089=DIRECTION('ref_axis',(0.0174464332138398,0.999254549110502,0.0344378868411314));
#18090=DIRECTION('center_axis',(0.999847618668401,-0.0174567878811745,-3.10094845466834E-18));
#18091=DIRECTION('ref_axis',(0.0125545614337348,0.719069764631941,-0.694824478972475));
#18092=DIRECTION('center_axis',(-0.999847618668402,0.0174567878810974,3.71021814974046E-14));
#18093=DIRECTION('ref_axis',(-3.55271367880058E-14,7.10542735760115E-14,
-1.));
#18094=DIRECTION('center_axis',(0.,-1.,0.));
#18095=DIRECTION('ref_axis',(1.,0.,1.68753899743021E-13));
#18096=DIRECTION('center_axis',(1.22464679914735E-16,1.,1.77635683940025E-16));
#18097=DIRECTION('ref_axis',(0.707106781186579,3.90117910711434E-17,-0.707106781186516));
#18098=DIRECTION('center_axis',(0.,1.,0.));
#18099=DIRECTION('ref_axis',(0.,0.,-1.));
#18100=DIRECTION('center_axis',(-0.999847618668401,-0.0174567878811639,
-4.3984162237746E-14));
#18101=DIRECTION('ref_axis',(0.0174464332138422,-0.999254549110499,0.0344378868412072));
#18102=DIRECTION('center_axis',(0.999847618668401,0.0174567878811708,3.98145278771066E-14));
#18103=DIRECTION('ref_axis',(3.55271367880039E-14,2.84217094304031E-13,
-1.));
#18104=DIRECTION('center_axis',(-0.999847618668401,-0.0174567878811742,
-3.10094845466834E-18));
#18105=DIRECTION('ref_axis',(0.0125545614337346,-0.719069764631941,-0.694824478972475));
#18106=DIRECTION('center_axis',(1.22464679914735E-16,1.,0.));
#18107=DIRECTION('ref_axis',(3.58642608399009E-13,-4.39210522413703E-29,
-1.));
#18108=DIRECTION('center_axis',(-4.07380096912926E-32,-3.32651093520646E-16,
1.));
#18109=DIRECTION('ref_axis',(1.,-1.22464679914735E-16,1.14950264651645E-46));
#18110=DIRECTION('',(-1.,1.79254439227937E-8,5.96291848202232E-24));
#18111=DIRECTION('center_axis',(-1.79145242262931E-8,-0.999390826997223,
0.0348994973288507));
#18112=DIRECTION('ref_axis',(1.,-1.79036110214446E-8,6.2521248169786E-10));
#18113=DIRECTION('',(0.0348782639920297,0.0348782627423743,0.998782765915079));
#18114=DIRECTION('center_axis',(0.0348782639920297,0.0348782627423743,0.998782765915079));
#18115=DIRECTION('ref_axis',(-0.706246066710809,-0.706246066710809,0.0493253130859178));
#18116=DIRECTION('center_axis',(3.3198987284239E-33,2.71090303811298E-17,
1.));
#18117=DIRECTION('ref_axis',(1.22464679914735E-16,1.,-2.71090303811298E-17));
#18118=DIRECTION('center_axis',(-3.3198987284239E-33,-2.71090303811298E-17,
-1.));
#18119=DIRECTION('ref_axis',(0.707106781186547,-0.707106781186548,1.9168979213889E-17));
#18120=DIRECTION('center_axis',(-3.3198987284239E-33,-2.71090303811298E-17,
-1.));
#18121=DIRECTION('ref_axis',(0.707106781186548,0.707106781186547,-1.9168979213889E-17));
#18122=DIRECTION('center_axis',(0.382912452166016,-0.0322400933475308,-0.923221874934271));
#18123=DIRECTION('ref_axis',(0.657566877902981,0.711448199552593,0.247885579327035));
#18124=DIRECTION('',(0.382912458030691,-0.0322396187780999,-0.92322188907431));
#18125=DIRECTION('center_axis',(0.923702058613625,0.,0.383111611561112));
#18126=DIRECTION('ref_axis',(0.383111611561112,0.,-0.923702058613624));
#18127=DIRECTION('',(-0.382999589295176,-0.0241809170647828,0.923431967093209));
#18128=DIRECTION('',(0.,-1.,0.));
#18129=DIRECTION('',(-0.382912458030691,-0.0322396187780999,0.92322188907431));
#18130=DIRECTION('center_axis',(0.923702058613625,0.,0.383111611561112));
#18131=DIRECTION('ref_axis',(0.383111611561112,-2.56378823341625E-16,-0.923702058613624));
#18132=DIRECTION('',(0.,1.,0.));
#18133=DIRECTION('center_axis',(0.923702058613625,0.,0.383111611561112));
#18134=DIRECTION('ref_axis',(0.383111611561112,-8.54596077805419E-17,-0.923702058613625));
#18135=DIRECTION('center_axis',(0.382999589295176,0.0241809170647828,-0.923431967093209));
#18136=DIRECTION('ref_axis',(0.65645598164728,-0.710435821224258,0.253666095647251));
#18137=DIRECTION('center_axis',(-0.382999589295047,-0.0241809170647513,
0.923431967093263));
#18138=DIRECTION('ref_axis',(0.656455981647351,-0.71043582122421,0.2536660956472));
#18139=DIRECTION('center_axis',(-0.382999589295174,-0.0241809170648892,
0.923431967093207));
#18140=DIRECTION('ref_axis',(0.923702058613626,-2.66453525910046E-14,0.383111611561109));
#18141=DIRECTION('center_axis',(0.382912458030691,0.0322396187780999,-0.92322188907431));
#18142=DIRECTION('ref_axis',(0.65756674848513,-0.711448210449112,0.247885891360218));
#18143=DIRECTION('',(0.382912458030691,0.0322396187780999,-0.92322188907431));
#18144=DIRECTION('center_axis',(2.06646532197047E-18,-0.999390827019096,
-0.034899496702501));
#18145=DIRECTION('ref_axis',(1.,2.06646532197047E-18,3.60702863669027E-20));
#18146=DIRECTION('',(0.0348782627423746,0.0348782627423746,-0.998782765958718));
#18147=DIRECTION('',(-1.,-2.06772492412619E-18,0.));
#18148=DIRECTION('center_axis',(0.998134798421867,0.,-0.0610485395348569));
#18149=DIRECTION('ref_axis',(0.,1.,0.));
#18150=DIRECTION('',(0.0610276976517025,-0.0261281563857738,0.997794036644443));
#18151=DIRECTION('',(-0.0610276976517025,-0.0261281563857738,-0.997794036644443));
#18152=DIRECTION('',(0.,1.,0.));
#18153=DIRECTION('center_axis',(-0.999390809082568,7.24887827125139E-35,
-0.0349000103336809));
#18154=DIRECTION('ref_axis',(-7.24446238543407E-35,-1.,-2.52984065614459E-36));
#18155=DIRECTION('',(-0.0348782627423746,-0.0348782627423746,0.998782765958718));
#18156=DIRECTION('',(0.0348782627423746,-0.0348782627423746,-0.998782765958718));
#18157=DIRECTION('',(0.,-1.,0.));
#18158=DIRECTION('center_axis',(0.0610276976517025,0.0261281563857738,0.997794036644443));
#18159=DIRECTION('ref_axis',(0.705224612252998,0.70630034190412,-0.0616285104373939));
#18160=DIRECTION('center_axis',(-0.0610276976516703,-0.0261281563858117,
-0.997794036644444));
#18161=DIRECTION('ref_axis',(0.705224612252947,0.70630034190417,-0.0616285104373959));
#18162=DIRECTION('center_axis',(-0.0610276976517153,-0.0261281563857647,
-0.997794036644443));
#18163=DIRECTION('ref_axis',(0.998134798421866,-1.42108547152023E-13,-0.0610485395348659));
#18164=DIRECTION('center_axis',(0.,1.,0.));
#18165=DIRECTION('ref_axis',(0.98624732507643,0.,0.165276174264734));
#18166=DIRECTION('center_axis',(0.,-1.,0.));
#18167=DIRECTION('ref_axis',(0.998134798421867,0.,-0.0610485395348582));
#18168=DIRECTION('center_axis',(0.,-1.,0.));
#18169=DIRECTION('ref_axis',(0.998134798421867,0.,-0.0610485395348582));
#18170=DIRECTION('center_axis',(0.,1.,0.));
#18171=DIRECTION('ref_axis',(0.923702058613623,0.,0.383111611561116));
#18172=DIRECTION('center_axis',(0.,1.,0.));
#18173=DIRECTION('ref_axis',(0.923702058613623,0.,0.383111611561116));
#18174=DIRECTION('center_axis',(0.0610276976517025,-0.0261281563857738,
0.997794036644443));
#18175=DIRECTION('ref_axis',(0.705224612253004,-0.706300341904115,-0.0616285104373941));
#18176=DIRECTION('center_axis',(-0.0610276976516822,0.0261281563858188,
-0.997794036644444));
#18177=DIRECTION('ref_axis',(-8.88178419700129E-15,-0.999657324975556,-0.026176948307919));
#18178=DIRECTION('center_axis',(0.,0.,1.));
#18179=DIRECTION('ref_axis',(1.,0.,0.));
#18180=DIRECTION('',(0.,-1.,0.));
#18181=DIRECTION('',(1.,2.06772492412619E-18,0.));
#18182=DIRECTION('',(0.,1.,0.));
#18183=DIRECTION('',(-1.,2.06772492412619E-18,0.));
#18184=DIRECTION('center_axis',(0.0348787754365826,-0.0348787754365826,
-0.998782730151102));
#18185=DIRECTION('ref_axis',(0.706246041421864,-0.706246041421852,0.0493260372613807));
#18186=DIRECTION('center_axis',(-0.034878775436577,0.0348787754365861,0.998782730151102));
#18187=DIRECTION('ref_axis',(0.999390806223949,-2.34469859528021E-6,0.0349000921137346));
#18188=DIRECTION('center_axis',(0.,-1.,0.));
#18189=DIRECTION('ref_axis',(-0.719339800338646,0.,0.694658370459002));
#18190=DIRECTION('center_axis',(-0.0348787760618066,-0.0348782621171599,
0.99878274805491));
#18191=DIRECTION('ref_axis',(0.706246054081756,0.706246054081861,0.0493256747318393));
#18192=DIRECTION('center_axis',(-0.0348785190895045,-0.0348785190900848,
0.998782748054954));
#18193=DIRECTION('ref_axis',(2.3564555906572E-6,0.99939081517792,0.0348998357082184));
#18194=DIRECTION('center_axis',(1.,-2.06772492412619E-18,0.));
#18195=DIRECTION('ref_axis',(-1.48739683407619E-18,-0.719339800338655,-0.694658370458994));
#18196=DIRECTION('center_axis',(-1.,0.,0.));
#18197=DIRECTION('ref_axis',(0.,-0.999390827019162,0.0348994967005998));
#18198=DIRECTION('center_axis',(-1.,-2.06772492412619E-18,0.));
#18199=DIRECTION('ref_axis',(-1.48739683407619E-18,0.719339800338655,-0.694658370458994));
#18200=DIRECTION('center_axis',(-1.,0.,0.));
#18201=DIRECTION('ref_axis',(0.,0.,-1.));
#18202=DIRECTION('center_axis',(0.,-1.,0.));
#18203=DIRECTION('ref_axis',(0.555377524049572,0.,0.831598344022261));
#18204=DIRECTION('center_axis',(-5.1394426536786E-7,3.72779035388502E-41,
0.999999999999868));
#18205=DIRECTION('ref_axis',(-0.707106781186454,-0.707106781186548,-3.63413475193552E-7));
#18206=DIRECTION('center_axis',(-1.73427624151077E-17,2.07704186959966E-33,
1.));
#18207=DIRECTION('ref_axis',(1.,0.,1.73427624151077E-17));
#18208=DIRECTION('',(3.60702863669027E-20,-0.034899496702501,0.999390827019096));
#18209=DIRECTION('center_axis',(0.,0.,1.));
#18210=DIRECTION('ref_axis',(-0.707106781186537,-0.707106781186558,0.));
#18211=DIRECTION('',(-0.0349000103336809,2.53140137246716E-36,0.999390809082568));
#18212=DIRECTION('center_axis',(-0.999390809082568,7.24887827125139E-35,
-0.0349000103336809));
#18213=DIRECTION('ref_axis',(-0.0349000103336809,1.86342523883265E-41,0.999390809082567));
#18214=DIRECTION('',(1.45065938277057E-34,1.,-2.07704186959966E-33));
#18215=DIRECTION('',(0.,-1.,0.));
#18216=DIRECTION('',(-0.0349000103336809,2.53140137246716E-36,0.999390809082568));
#18217=DIRECTION('center_axis',(-5.1394426536786E-7,3.72779035388502E-41,
0.999999999999868));
#18218=DIRECTION('ref_axis',(-0.707106781186454,0.707106781186548,-3.63413475193552E-7));
#18219=DIRECTION('center_axis',(-1.73427624151077E-17,2.07704186959966E-33,
1.));
#18220=DIRECTION('ref_axis',(1.,0.,1.73427624151077E-17));
#18221=DIRECTION('center_axis',(-3.71786386770617E-10,-5.74717669189477E-7,
0.999999999999835));
#18222=DIRECTION('ref_axis',(-0.999999999864577,1.64574000584257E-5,-3.6232813790371E-10));
#18223=DIRECTION('',(0.,-0.0349000103336681,-0.999390809082568));
#18224=DIRECTION('center_axis',(2.06649573504578E-18,0.999390809082568,
-0.0349000103336809));
#18225=DIRECTION('ref_axis',(1.,-2.06649573504578E-18,3.60713484227227E-20));
#18226=DIRECTION('',(1.,-1.46212386011969E-18,1.73427624151077E-17));
#18227=DIRECTION('',(-1.,0.,-5.9211894646675E-17));
#18228=DIRECTION('',(7.21646845780095E-20,0.0349000103336809,0.999390809082568));
#18229=DIRECTION('center_axis',(0.,-1.,0.));
#18230=DIRECTION('ref_axis',(0.694658370458998,0.,-0.719339800338651));
#18231=DIRECTION('',(0.,-1.,0.));
#18232=DIRECTION('center_axis',(0.,-1.,0.));
#18233=DIRECTION('ref_axis',(0.,0.,-1.));
#18234=DIRECTION('',(0.,-1.,0.));
#18235=DIRECTION('center_axis',(0.,1.,0.));
#18236=DIRECTION('ref_axis',(0.999390827019096,0.,-0.0348994967025008));
#18237=DIRECTION('center_axis',(5.1394426536786E-7,0.,0.999999999999868));
#18238=DIRECTION('ref_axis',(0.707106781186454,-0.707106781186548,-3.63413475193552E-7));
#18239=DIRECTION('center_axis',(-1.73427624151077E-17,2.07704186959966E-33,
1.));
#18240=DIRECTION('ref_axis',(1.,0.,1.73427624151077E-17));
#18241=DIRECTION('',(0.0349000103336808,0.,0.999390809082568));
#18242=DIRECTION('center_axis',(0.,0.,1.));
#18243=DIRECTION('ref_axis',(0.707106781186537,-0.707106781186558,0.));
#18244=DIRECTION('',(-3.60702863669027E-20,0.034899496702501,-0.999390827019096));
#18245=DIRECTION('center_axis',(1.06271102633902E-24,5.1394426536786E-7,
0.999999999999868));
#18246=DIRECTION('ref_axis',(0.707106781186548,0.707106781186454,-3.63413475193552E-7));
#18247=DIRECTION('center_axis',(-1.73427624151077E-17,2.07704186959966E-33,
1.));
#18248=DIRECTION('ref_axis',(1.,0.,1.73427624151077E-17));
#18249=DIRECTION('center_axis',(-5.12941945437491E-7,-6.08555454018053E-8,
0.999999999999867));
#18250=DIRECTION('ref_axis',(1.4688403650785E-5,0.999999999892124,6.08630797421126E-8));
#18251=DIRECTION('',(-0.0349000103336798,0.,-0.999390809082567));
#18252=DIRECTION('center_axis',(-3.70299918246747E-16,1.,0.));
#18253=DIRECTION('ref_axis',(0.,0.,-1.));
#18254=DIRECTION('center_axis',(-1.,0.,0.));
#18255=DIRECTION('ref_axis',(0.,0.,-1.));
#18256=DIRECTION('center_axis',(5.9211894646675E-17,0.,-1.));
#18257=DIRECTION('ref_axis',(-0.707106781186548,-0.707106781186547,-4.18691322315674E-17));
#18258=DIRECTION('center_axis',(-1.,0.,-5.9211894646675E-17));
#18259=DIRECTION('ref_axis',(4.25934724728124E-17,-0.694658370458998,-0.719339800338651));
#18260=DIRECTION('',(1.,0.,5.9211894646675E-17));
#18261=DIRECTION('center_axis',(-1.,1.48119967298699E-15,0.));
#18262=DIRECTION('ref_axis',(0.,0.,-1.));
#18263=DIRECTION('',(-1.,0.,-5.9211894646675E-17));
#18264=DIRECTION('center_axis',(1.,0.,5.9211894646675E-17));
#18265=DIRECTION('ref_axis',(4.25934724728124E-17,0.694658370458999,-0.71933980033865));
#18266=DIRECTION('center_axis',(1.,0.,0.));
#18267=DIRECTION('ref_axis',(0.,0.,-1.));
#18268=DIRECTION('center_axis',(1.,-1.48119967298698E-15,0.));
#18269=DIRECTION('ref_axis',(0.,0.,-1.));
#18270=DIRECTION('',(1.,0.,5.9211894646675E-17));
#18271=DIRECTION('center_axis',(0.,1.,0.));
#18272=DIRECTION('ref_axis',(0.,0.,-1.));
#18273=DIRECTION('center_axis',(5.9211894646675E-17,0.,-1.));
#18274=DIRECTION('ref_axis',(-0.707106781186548,0.707106781186547,-4.18691322315674E-17));
#18275=DIRECTION('center_axis',(0.,-1.,0.));
#18276=DIRECTION('ref_axis',(-0.694658370458997,0.,-0.719339800338651));
#18277=DIRECTION('',(0.,1.,0.));
#18278=DIRECTION('center_axis',(5.9211894646675E-17,0.,-1.));
#18279=DIRECTION('ref_axis',(0.707106781186547,-0.707106781186547,4.18691322315673E-17));
#18280=DIRECTION('center_axis',(0.999390809082568,0.,-0.0349000103336808));
#18281=DIRECTION('ref_axis',(-0.0349000103336808,0.,-0.999390809082567));
#18282=DIRECTION('',(7.25329691385294E-35,-1.,2.07704186959966E-33));
#18283=DIRECTION('center_axis',(5.9211894646675E-17,0.,-1.));
#18284=DIRECTION('ref_axis',(0.707106781186548,0.707106781186547,4.18691322315674E-17));
#18285=DIRECTION('center_axis',(5.9211894646675E-17,0.,-1.));
#18286=DIRECTION('ref_axis',(-1.,0.,-5.9211894646675E-17));
#18287=DIRECTION('center_axis',(-1.73427624151077E-17,2.07704186959966E-33,
1.));
#18288=DIRECTION('ref_axis',(1.,0.,1.73427624151077E-17));
#18289=DIRECTION('',(-1.,-1.46210231547807E-18,-1.73427624151077E-17));
#18290=DIRECTION('center_axis',(-2.06646532197047E-18,0.999390827019096,
0.034899496702501));
#18291=DIRECTION('ref_axis',(1.,2.06646532197047E-18,3.60702863669027E-20));
#18292=DIRECTION('center_axis',(2.06646532197047E-18,-0.999390827019096,
-0.034899496702501));
#18293=DIRECTION('ref_axis',(-1.456817970405E-12,0.034899496702501,-0.999390827019096));
#18294=DIRECTION('center_axis',(0.,-0.0348994967025031,0.999390827019096));
#18295=DIRECTION('ref_axis',(0.353553390593258,0.934844517547536,0.0326454899079036));
#18296=DIRECTION('center_axis',(-7.17584862507461E-14,-0.999905889631761,
-0.0137190334833081));
#18297=DIRECTION('ref_axis',(0.00176310574533013,0.0137190121601964,-0.999904335505892));
#18298=DIRECTION('center_axis',(0.,0.,1.));
#18299=DIRECTION('ref_axis',(-1.05406937141799E-14,1.,0.));
#18300=DIRECTION('center_axis',(-1.55784505350896E-15,0.0348994967024947,
-0.999390827019096));
#18301=DIRECTION('ref_axis',(0.979157153142988,-0.202980359738007,-0.00708823035376323));
#18302=DIRECTION('center_axis',(-0.394261817668945,0.490849021822433,-0.776932980960611));
#18303=DIRECTION('ref_axis',(0.856116176151883,-0.11117654804766,-0.504682938185238));
#18304=DIRECTION('center_axis',(0.,-0.0348994967025031,0.999390827019096));
#18305=DIRECTION('ref_axis',(-0.707106781186548,-0.706676030840834,-0.0246776707783375));
#18306=DIRECTION('center_axis',(-2.0866116420674E-14,-0.0348994967024984,
0.999390827019096));
#18307=DIRECTION('ref_axis',(-2.22044604925029E-15,-0.999390827019096,-0.0348994967025004));
#18308=DIRECTION('',(0.,-0.0348994967025031,0.999390827019096));
#18309=DIRECTION('center_axis',(0.25588390898118,0.00302757313851804,-0.966702776930636));
#18310=DIRECTION('ref_axis',(0.908164512280883,-0.343462319386692,0.239313296319154));
#18311=DIRECTION('center_axis',(-0.0730885990134721,-0.00312345965322589,
0.997320560649405));
#18312=DIRECTION('ref_axis',(0.992465977705476,-0.0988238049373537,0.072423329630843));
#18313=DIRECTION('center_axis',(1.,-4.37784966998889E-16,1.39784548193097E-13));
#18314=DIRECTION('ref_axis',(-1.18329135783152E-30,-0.999995095777516,-0.00313183986115018));
#18315=DIRECTION('center_axis',(-1.,0.,0.));
#18316=DIRECTION('ref_axis',(0.,-0.999819140182169,-0.0190180683926525));
#18317=DIRECTION('',(1.,0.,0.));
#18318=DIRECTION('center_axis',(0.,-0.999390827019096,-0.0348994967025031));
#18319=DIRECTION('ref_axis',(0.,-0.0348994967025031,0.999390827019096));
#18320=DIRECTION('',(1.,0.,0.));
#18321=DIRECTION('',(0.,0.0348994967025031,-0.999390827019096));
#18322=DIRECTION('center_axis',(0.,-0.0348994967025031,0.999390827019096));
#18323=DIRECTION('ref_axis',(0.707106781186548,-0.706676030840834,-0.0246776707783375));
#18324=DIRECTION('center_axis',(1.44457729066182E-14,-0.0348994967025371,
0.999390827019095));
#18325=DIRECTION('ref_axis',(1.,-1.27675647831892E-14,-1.33226762955017E-14));
#18326=DIRECTION('center_axis',(-0.394261695339219,-0.49084964890111,0.776932646863228));
#18327=DIRECTION('ref_axis',(0.856116159483037,0.111176389345651,0.504683001421764));
#18328=DIRECTION('center_axis',(-1.60515134309183E-15,0.0348994967025099,
-0.999390827019096));
#18329=DIRECTION('ref_axis',(0.979157153142577,0.202980359739988,0.00708823035383241));
#18330=DIRECTION('center_axis',(0.,-0.0348994967025031,0.999390827019096));
#18331=DIRECTION('ref_axis',(-0.353553390593256,0.934844517547536,0.0326454899079036));
#18332=DIRECTION('center_axis',(1.09722021698514E-14,-0.999905889631761,
-0.0137190334833102));
#18333=DIRECTION('ref_axis',(-0.00176311462658186,0.0137190121599838,-0.999904335490235));
#18334=DIRECTION('center_axis',(0.,0.,1.));
#18335=DIRECTION('ref_axis',(-1.40773738419639E-14,1.,0.));
#18336=DIRECTION('center_axis',(0.,0.,1.));
#18337=DIRECTION('ref_axis',(0.,1.,0.));
#18338=DIRECTION('center_axis',(-0.255883908935017,0.00302757313876556,
-0.966702776942854));
#18339=DIRECTION('ref_axis',(0.90816451226858,0.343462319454025,-0.239313296269207));
#18340=DIRECTION('center_axis',(-1.,0.,0.));
#18341=DIRECTION('ref_axis',(0.,-0.999390827019096,-0.0348994967025052));
#18342=DIRECTION('center_axis',(-1.,0.,0.));
#18343=DIRECTION('ref_axis',(0.,-0.999819140182169,-0.0190180683926525));
#18344=DIRECTION('center_axis',(0.0730885990134679,-0.00312345965313998,
0.997320560649405));
#18345=DIRECTION('ref_axis',(0.992465977705478,0.098823804937327,-0.0724233296308475));
#18346=DIRECTION('center_axis',(0.,-1.,0.));
#18347=DIRECTION('ref_axis',(1.,0.,0.));
#18348=DIRECTION('center_axis',(-2.21637675419236E-16,1.,-2.40425876268233E-16));
#18349=DIRECTION('ref_axis',(-6.3785094423555E-16,-2.40425876268233E-16,
-1.));
#18350=DIRECTION('',(-0.0261769483078731,-0.999657324975557,-3.20575159566825E-18));
#18351=DIRECTION('center_axis',(-2.21637675419236E-16,1.,-2.40425876268233E-16));
#18352=DIRECTION('ref_axis',(-6.3785094423555E-16,-2.40425876268233E-16,
-1.));
#18353=DIRECTION('center_axis',(-2.21637675419236E-16,1.,-2.40425876268233E-16));
#18354=DIRECTION('ref_axis',(-6.3785094423555E-16,-2.40425876268233E-16,
-1.));
#18355=DIRECTION('',(-2.1317656539867E-16,0.999938277319943,0.0111104253035415));
#18356=DIRECTION('center_axis',(1.84889274661171E-32,1.,-1.38777878078145E-17));
#18357=DIRECTION('ref_axis',(0.,1.38777878078145E-17,1.));
#18358=DIRECTION('center_axis',(-1.84889274661171E-32,-1.,1.38777878078145E-17));
#18359=DIRECTION('ref_axis',(0.,-1.38777878078145E-17,-1.));
#18360=DIRECTION('',(1.84889274661171E-32,1.,-1.38777878078145E-17));
#18361=DIRECTION('center_axis',(1.84889274661171E-32,1.,-1.38777878078145E-17));
#18362=DIRECTION('ref_axis',(0.,1.38777878078145E-17,1.));
#18363=DIRECTION('',(-1.84889274661171E-32,-1.,1.38777878078145E-17));
#18364=DIRECTION('center_axis',(-1.84889274661171E-32,-1.,1.38777878078145E-17));
#18365=DIRECTION('ref_axis',(0.,-1.38777878078145E-17,-1.));
#18366=DIRECTION('center_axis',(-1.84889274661171E-32,-1.,1.38777878078145E-17));
#18367=DIRECTION('ref_axis',(1.,-1.84889274661171E-32,2.56585412168846E-49));
#18368=DIRECTION('',(0.,0.,1.));
#18369=DIRECTION('',(1.,0.,0.));
#18370=DIRECTION('',(0.,0.,1.));
#18371=DIRECTION('',(1.,0.,0.));
#18372=CARTESIAN_POINT('',(0.,0.,0.));
#18373=CARTESIAN_POINT('',(0.,0.,0.));
#18374=CARTESIAN_POINT('',(0.,0.,0.));
#18375=CARTESIAN_POINT('Ctrl Pts',(0.0126756651545544,-5.95420420234552,
-30.9059431763506));
#18376=CARTESIAN_POINT('Ctrl Pts',(-1.67874765476121,-5.95427016651283,
-30.9078854781798));
#18377=CARTESIAN_POINT('Ctrl Pts',(-5.06207666681088,-5.95449152024237,
-30.1400118956118));
#18378=CARTESIAN_POINT('Ctrl Pts',(-9.13352020149616,-5.95502609718381,
-26.9011656662941));
#18379=CARTESIAN_POINT('Ctrl Pts',(-11.3985450405706,-5.95565800382054,
-22.2126100680987));
#18380=CARTESIAN_POINT('Ctrl Pts',(-11.4005432099075,-5.95619359382253,
-17.591391383522));
#18381=CARTESIAN_POINT('Ctrl Pts',(-9.53329463070476,-5.95667525936892,
-12.8044170636141));
#18382=CARTESIAN_POINT('Ctrl Pts',(-6.08841037862947,-5.95691177097276,
-9.60009166191711));
#18383=CARTESIAN_POINT('Ctrl Pts',(-0.62959096618128,-5.95689406188054,
-7.9089185865303));
#18384=CARTESIAN_POINT('Ctrl Pts',(4.02150525978373,-5.95663125040354,-8.60539076557815));
#18385=CARTESIAN_POINT('Ctrl Pts',(8.74525015143806,-5.95607382843479,-11.819686783314));
#18386=CARTESIAN_POINT('Ctrl Pts',(11.1031056814831,-5.95551007854099,-15.8882521324295));
#18387=CARTESIAN_POINT('Ctrl Pts',(11.5362216227613,-5.95483299772893,-21.5856712789841));
#18388=CARTESIAN_POINT('Ctrl Pts',(9.61094393081526,-5.95433681827801,-26.5188966697294));
#18389=CARTESIAN_POINT('Ctrl Pts',(5.0802474974889,-5.9540959491554,-30.1286108088843));
#18390=CARTESIAN_POINT('Ctrl Pts',(1.70409898507032,-5.95413823817816,-30.9040008745215));
#18391=CARTESIAN_POINT('Ctrl Pts',(0.0126756651545648,-5.95420420234549,
-30.9059431763506));
#18392=CARTESIAN_POINT('Ctrl Pts',(0.0127618745531326,-7.74287283182119,
-30.9527770059201));
#18393=CARTESIAN_POINT('Ctrl Pts',(-1.68548832549057,-7.7429204232733,-30.9547315631087));
#18394=CARTESIAN_POINT('Ctrl Pts',(-5.0830217998589,-7.74308018853412,-30.1836394238826));
#18395=CARTESIAN_POINT('Ctrl Pts',(-9.17117204076044,-7.7434659631373,-26.9314241002283));
#18396=CARTESIAN_POINT('Ctrl Pts',(-11.4457225360306,-7.74392200705522,
-22.2234994714345));
#18397=CARTESIAN_POINT('Ctrl Pts',(-11.4476456658045,-7.74430854469774,
-17.5831276709294));
#18398=CARTESIAN_POINT('Ctrl Pts',(-9.57285068424014,-7.7446561642233,-12.7764308762033));
#18399=CARTESIAN_POINT('Ctrl Pts',(-6.11353230050375,-7.74482686372711,
-9.55876888079239));
#18400=CARTESIAN_POINT('Ctrl Pts',(-0.632185886302867,-7.74481409786207,
-7.8605425095534));
#18401=CARTESIAN_POINT('Ctrl Pts',(4.03826644687838,-7.74462438981708,-8.56001346161073));
#18402=CARTESIAN_POINT('Ctrl Pts',(8.78142608487145,-7.74422212427359,-11.7874910890232));
#18403=CARTESIAN_POINT('Ctrl Pts',(11.149049155713,-7.74381523183831,-15.8730594539117));
#18404=CARTESIAN_POINT('Ctrl Pts',(11.5839290099491,-7.74332660728802,-21.5939916320221));
#18405=CARTESIAN_POINT('Ctrl Pts',(9.65065602626927,-7.74296855198524,-26.5475258676079));
#18406=CARTESIAN_POINT('Ctrl Pts',(5.10130875602688,-7.74279472317779,-30.1721584900102));
#18407=CARTESIAN_POINT('Ctrl Pts',(1.7110120745973,-7.74282524036906,-30.9508224487316));
#18408=CARTESIAN_POINT('Ctrl Pts',(0.0127618745531419,-7.74287283182116,
-30.9527770059201));
#18409=CARTESIAN_POINT('Ctrl Pts',(0.0132776364340488,-9.52087771532864,
-31.3740264688042));
#18410=CARTESIAN_POINT('Ctrl Pts',(-1.74797671201721,-9.52090718954666,
-31.3760498948275));
#18411=CARTESIAN_POINT('Ctrl Pts',(-5.271524650593,-9.52100618056806,-30.5763450608813));
#18412=CARTESIAN_POINT('Ctrl Pts',(-9.51130084428964,-9.521245169089,-27.2034739253175));
#18413=CARTESIAN_POINT('Ctrl Pts',(-11.8701722517871,-9.52152772295717,
-22.3209201180397));
#18414=CARTESIAN_POINT('Ctrl Pts',(-11.8721414012863,-9.52176722544999,
-17.5084569851083));
#18415=CARTESIAN_POINT('Ctrl Pts',(-9.92778796577869,-9.52198261947285,
-12.5235139579991));
#18416=CARTESIAN_POINT('Ctrl Pts',(-6.34019186157888,-9.52208839828275,
-9.18654946226275));
#18417=CARTESIAN_POINT('Ctrl Pts',(-0.655585973996512,-9.52208049842113,
-7.4253522281354));
#18418=CARTESIAN_POINT('Ctrl Pts',(4.18805226580263,-9.52196292175774,-8.15073985881758));
#18419=CARTESIAN_POINT('Ctrl Pts',(9.10713201858229,-9.52171368791137,-11.4978868960279));
#18420=CARTESIAN_POINT('Ctrl Pts',(11.5625899817747,-9.52146155360048,-15.7349508128868));
#18421=CARTESIAN_POINT('Ctrl Pts',(12.0136378483586,-9.52115883187025,-21.6680716073542));
#18422=CARTESIAN_POINT('Ctrl Pts',(10.0086827540591,-9.52093702507326,-26.805361804485));
#18423=CARTESIAN_POINT('Ctrl Pts',(5.29058253593033,-9.5208293367656,-30.5644605184506));
#18424=CARTESIAN_POINT('Ctrl Pts',(1.77453198488622,-9.52084824111058,-31.3720030427809));
#18425=CARTESIAN_POINT('Ctrl Pts',(0.0132776364340575,-9.52087771532862,
-31.3740264688042));
#18426=CARTESIAN_POINT('Ctrl Pts',(0.0141800794977398,-11.1404269807007,
-32.1346763534391));
#18427=CARTESIAN_POINT('Ctrl Pts',(-1.86101127358257,-11.1404430682945,
-32.1368202321539));
#18428=CARTESIAN_POINT('Ctrl Pts',(-5.61191937353799,-11.1404970537641,
-31.285486683544));
#18429=CARTESIAN_POINT('Ctrl Pts',(-10.1256359017146,-11.1406274533327,
-27.6947054135064));
#18430=CARTESIAN_POINT('Ctrl Pts',(-12.6366282687174,-11.1407816316003,
-22.4967770467721));
#18431=CARTESIAN_POINT('Ctrl Pts',(-12.6387613441719,-11.1409123423453,
-17.3735811343263));
#18432=CARTESIAN_POINT('Ctrl Pts',(-10.5686277028552,-11.1410299133772,
-12.0666785765421));
#18433=CARTESIAN_POINT('Ctrl Pts',(-6.74955939924805,-11.1410876547738,
-8.51435090684236));
#18434=CARTESIAN_POINT('Ctrl Pts',(-0.697848325346421,-11.1410833311677,
-6.63949368743887));
#18435=CARTESIAN_POINT('Ctrl Pts',(4.45842395181422,-11.1410191700821,-7.41157048097923));
#18436=CARTESIAN_POINT('Ctrl Pts',(9.69530581330433,-11.1408831100704,-10.9749313352134));
#18437=CARTESIAN_POINT('Ctrl Pts',(12.3093643735978,-11.1407455356869,-15.4854058259517));
#18438=CARTESIAN_POINT('Ctrl Pts',(12.7896340599126,-11.1405803465478,-21.8017556422417));
#18439=CARTESIAN_POINT('Ctrl Pts',(10.6552623927216,-11.1404593218829,-27.2709704908402));
#18440=CARTESIAN_POINT('Ctrl Pts',(5.63233676524715,-11.1404005803505,-31.2729038120098));
#18441=CARTESIAN_POINT('Ctrl Pts',(1.88937143257938,-11.1404108931069,-32.1325324747243));
#18442=CARTESIAN_POINT('Ctrl Pts',(0.0141800794977484,-11.1404269807007,
-32.1346763534391));
#18443=CARTESIAN_POINT('',(0.0126756665614259,-5.95423312209648,-30.9059439336072));
#18444=CARTESIAN_POINT('',(0.0141800629590611,-11.1403973444319,-32.134662430389));
#18445=CARTESIAN_POINT('Ctrl Pts',(0.0126756665484523,-5.95423312209648,
-30.9059439336072));
#18446=CARTESIAN_POINT('Ctrl Pts',(0.0127618795865708,-7.74288108582998,
-30.9527812608141));
#18447=CARTESIAN_POINT('Ctrl Pts',(0.0132776350054046,-9.52086475213803,
-31.3740254290271));
#18448=CARTESIAN_POINT('Ctrl Pts',(0.0141800629830748,-11.1403973429313,
-32.134662433584));
#18449=CARTESIAN_POINT('',(-11.3057956095101,-5.95598612051015,-19.5993011239294));
#18450=CARTESIAN_POINT('Ctrl Pts',(-11.3071713011901,-5.95595009720883,
-19.5993011268877));
#18451=CARTESIAN_POINT('Ctrl Pts',(-11.3071440525012,-5.95580701594992,
-21.0804336313018));
#18452=CARTESIAN_POINT('Ctrl Pts',(-10.7174953319666,-5.9555208534315,-24.0419937804011));
#18453=CARTESIAN_POINT('Ctrl Pts',(-8.19915005648312,-5.95509160965357,
-27.8075194232446));
#18454=CARTESIAN_POINT('Ctrl Pts',(-4.43068823531781,-5.95466236587503,
-30.3214607577483));
#18455=CARTESIAN_POINT('Ctrl Pts',(-1.46844997573608,-5.95437620335601,
-30.9076469798016));
#18456=CARTESIAN_POINT('Ctrl Pts',(0.0126756665483997,-5.9542331220965,
-30.9059439336072));
#18457=CARTESIAN_POINT('',(-12.5337781537463,-11.1409320796882,-19.5996019584321));
#18458=CARTESIAN_POINT('Ctrl Pts',(-11.3057956095101,-5.95598612051015,
-19.5993011239294));
#18459=CARTESIAN_POINT('Ctrl Pts',(-11.3525478779451,-7.74415710428878,
-19.5993610928936));
#18460=CARTESIAN_POINT('Ctrl Pts',(-11.7735272618003,-9.52167024695639,
-19.5994647974433));
#18461=CARTESIAN_POINT('Ctrl Pts',(-12.5337571420017,-11.1408546538536,
-19.5996019541439));
#18462=CARTESIAN_POINT('',(0.0107285508501473,-11.1403973713451,-32.1346658999303));
#18463=CARTESIAN_POINT('Ctrl Pts',(0.0107285504549789,-11.1403965003374,
-32.1346654948142));
#18464=CARTESIAN_POINT('Ctrl Pts',(-0.579298705764853,-11.1404001537705,
-32.1351769381295));
#18465=CARTESIAN_POINT('Ctrl Pts',(-1.16911892137768,-11.1404614987599,
-32.0933650088405));
#18466=CARTESIAN_POINT('Ctrl Pts',(-1.75304847351299,-11.1405294911695,
-32.0105869994197));
#18467=CARTESIAN_POINT('Ctrl Pts',(-2.35759800275306,-11.1405998845569,
-31.9248858965319));
#18468=CARTESIAN_POINT('Ctrl Pts',(-2.95583472312556,-11.1406774030649,
-31.7952740780945));
#18469=CARTESIAN_POINT('Ctrl Pts',(-3.54144734479382,-11.1407054042425,
-31.6232019764779));
#18470=CARTESIAN_POINT('Ctrl Pts',(-3.9635136575902,-11.1407255854226,-31.4991851182729));
#18471=CARTESIAN_POINT('Ctrl Pts',(-4.37902238810745,-11.1407200449785,
-31.3531112217059));
#18472=CARTESIAN_POINT('Ctrl Pts',(-4.78560405131238,-11.1406675791416,
-31.1855079312331));
#18473=CARTESIAN_POINT('Ctrl Pts',(-5.00226693393951,-11.140639620676,-31.0961939868575));
#18474=CARTESIAN_POINT('Ctrl Pts',(-5.21639672455987,-11.1406275666259,
-31.0007800491151));
#18475=CARTESIAN_POINT('Ctrl Pts',(-5.42763166562131,-11.140626729454,-30.899345906164));
#18476=CARTESIAN_POINT('Ctrl Pts',(-6.10049688726289,-11.1406240627368,
-30.5762388163241));
#18477=CARTESIAN_POINT('Ctrl Pts',(-6.74399285661226,-11.1407352095069,
-30.1920457834349));
#18478=CARTESIAN_POINT('Ctrl Pts',(-7.34873558536632,-11.1408085908236,
-29.754116417735));
#18479=CARTESIAN_POINT('Ctrl Pts',(-7.88263749263086,-11.1408733761002,
-29.3674870091002));
#18480=CARTESIAN_POINT('Ctrl Pts',(-8.38633256891426,-11.1409087250502,
-28.9389728283735));
#18481=CARTESIAN_POINT('Ctrl Pts',(-8.85333244274634,-11.1408103406144,
-28.4736453134088));
#18482=CARTESIAN_POINT('Ctrl Pts',(-9.18540412742202,-11.1407403819545,
-28.1427628004173));
#18483=CARTESIAN_POINT('Ctrl Pts',(-9.49901788529958,-11.1407266944723,
-27.7932486151058));
#18484=CARTESIAN_POINT('Ctrl Pts',(-9.79178245370001,-11.1407389029502,
-27.4269735282911));
#18485=CARTESIAN_POINT('Ctrl Pts',(-10.1150698797904,-11.1407523842516,
-27.0225115720364));
#18486=CARTESIAN_POINT('Ctrl Pts',(-10.4129329037543,-11.1407974427563,
-26.5976116259402));
#18487=CARTESIAN_POINT('Ctrl Pts',(-10.683528657701,-11.1408331658221,-26.1560077922656));
#18488=CARTESIAN_POINT('Ctrl Pts',(-10.9520737975254,-11.1408686181732,
-25.7177504969035));
#18489=CARTESIAN_POINT('Ctrl Pts',(-11.1937627899424,-11.1408948759472,
-25.2630424384484));
#18490=CARTESIAN_POINT('Ctrl Pts',(-11.4068370999319,-11.1408719525418,
-24.7955607185941));
#18491=CARTESIAN_POINT('Ctrl Pts',(-11.4650044212314,-11.1408656946636,
-24.6679425209722));
#18492=CARTESIAN_POINT('Ctrl Pts',(-11.5210395383475,-11.1408557716325,
-24.5393724930095));
#18493=CARTESIAN_POINT('Ctrl Pts',(-11.574907323183,-11.140841370012,-24.4099256596808));
#18494=CARTESIAN_POINT('Ctrl Pts',(-11.8101799948481,-11.1407784695651,
-23.8445543081609));
#18495=CARTESIAN_POINT('Ctrl Pts',(-12.0043706419726,-11.1407441399099,
-23.2619584114016));
#18496=CARTESIAN_POINT('Ctrl Pts',(-12.1544286388263,-11.1407372941846,
-22.6682273522046));
#18497=CARTESIAN_POINT('Ctrl Pts',(-12.1767161282262,-11.1407362774175,
-22.5800429504022));
#18498=CARTESIAN_POINT('Ctrl Pts',(-12.1980301201036,-11.1407358669441,
-22.4916129746652));
#18499=CARTESIAN_POINT('Ctrl Pts',(-12.2183606900431,-11.1407360592036,
-22.4029574418057));
#18500=CARTESIAN_POINT('Ctrl Pts',(-12.3556261205718,-11.1407373572774,
-21.8043839673298));
#18501=CARTESIAN_POINT('Ctrl Pts',(-12.4480580489042,-11.1407661309624,
-21.1955266558153));
#18502=CARTESIAN_POINT('Ctrl Pts',(-12.495715834971,-11.1408212969913,-20.5829991564898));
#18503=CARTESIAN_POINT('Ctrl Pts',(-12.5207505039475,-11.1408502757456,
-20.2612380246753));
#18504=CARTESIAN_POINT('Ctrl Pts',(-12.5334309889255,-11.1408865372356,
-19.9384645154681));
#18505=CARTESIAN_POINT('Ctrl Pts',(-12.5337713967273,-11.1409299245314,
-19.6156388036174));
#18506=CARTESIAN_POINT('Ctrl Pts',(-12.5337770334607,-11.1409306429715,
-19.6102932079396));
#18507=CARTESIAN_POINT('Ctrl Pts',(-12.5337792857868,-11.1409313613624,
-19.6049475913988));
#18508=CARTESIAN_POINT('Ctrl Pts',(-12.5337781537463,-11.1409320796882,
-19.5996019584321));
#18509=CARTESIAN_POINT('',(0.0107285515080336,-11.1403982423529,-32.1346663050462));
#18510=CARTESIAN_POINT('Ctrl Pts',(-3.6547293029119,-33.,-38.1738763553654));
#18511=CARTESIAN_POINT('Ctrl Pts',(-6.10430768835992,-33.,-37.605896594736));
#18512=CARTESIAN_POINT('Ctrl Pts',(-10.7793191740154,-33.,-35.5063065021403));
#18513=CARTESIAN_POINT('Ctrl Pts',(-16.0364603852613,-33.,-29.8886949809276));
#18514=CARTESIAN_POINT('Ctrl Pts',(-18.6785743778516,-33.,-22.6637957219582));
#18515=CARTESIAN_POINT('Ctrl Pts',(-18.2614176256476,-33.,-14.9765395950913));
#18516=CARTESIAN_POINT('Ctrl Pts',(-14.8279201204987,-33.,-8.09031365572112));
#18517=CARTESIAN_POINT('Ctrl Pts',(-8.28330869671313,-33.,-2.57459949035383));
#18518=CARTESIAN_POINT('Ctrl Pts',(-0.648792756815763,-33.,-0.86417333487946));
#18519=CARTESIAN_POINT('Ctrl Pts',(5.99167644549722,-33.,-2.16157435265664));
#18520=CARTESIAN_POINT('Ctrl Pts',(12.0482199042302,-33.,-5.17818203371945));
#18521=CARTESIAN_POINT('Ctrl Pts',(17.0645760919485,-33.,-11.1786416273165));
#18522=CARTESIAN_POINT('Ctrl Pts',(18.9296631940012,-33.,-19.5282158527128));
#18523=CARTESIAN_POINT('Ctrl Pts',(17.5252433171293,-33.,-27.0893403826482));
#18524=CARTESIAN_POINT('Ctrl Pts',(13.2728446066655,-33.,-33.502802323403));
#18525=CARTESIAN_POINT('Ctrl Pts',(9.01248183474183,-33.,-36.3498140867263));
#18526=CARTESIAN_POINT('Ctrl Pts',(6.69152420348872,-33.,-37.3175222333678));
#18527=CARTESIAN_POINT('Ctrl Pts',(-3.67060389048693,-32.9999999969148,
-38.242339013036));
#18528=CARTESIAN_POINT('Ctrl Pts',(-6.13014450480753,-33.0000014682431,
-37.6770441910982));
#18529=CARTESIAN_POINT('Ctrl Pts',(-10.8280556222386,-32.9999995778671,
-35.5776618459822));
#18530=CARTESIAN_POINT('Ctrl Pts',(-16.1199265062212,-32.9999970890936,
-29.9420231821625));
#18531=CARTESIAN_POINT('Ctrl Pts',(-18.7879333844187,-33.0000009651066,
-22.6817473648632));
#18532=CARTESIAN_POINT('Ctrl Pts',(-18.3798274629388,-32.999997629995,-14.9468492578517));
#18533=CARTESIAN_POINT('Ctrl Pts',(-14.9332610436533,-32.9999971135548,
-8.00929539792581));
#18534=CARTESIAN_POINT('Ctrl Pts',(-8.34869196934866,-32.9999976179406,
-2.44389283059905));
#18535=CARTESIAN_POINT('Ctrl Pts',(-0.65574496298242,-32.9999976332962,
-0.708725935431368));
#18536=CARTESIAN_POINT('Ctrl Pts',(6.0432192511254,-32.9999949906123,-2.00802153473199));
#18537=CARTESIAN_POINT('Ctrl Pts',(12.1577764952239,-33.0000014721515,-5.04299177688317));
#18538=CARTESIAN_POINT('Ctrl Pts',(17.2303236104506,-32.9999841534756,-11.0925734693586));
#18539=CARTESIAN_POINT('Ctrl Pts',(19.1266743844978,-33.0000116298334,-19.5231732282697));
#18540=CARTESIAN_POINT('Ctrl Pts',(17.7192798918695,-32.9999701056057,-27.1663360740471));
#18541=CARTESIAN_POINT('Ctrl Pts',(13.4306261722458,-33.0000230841464,-33.6578543664425));
#18542=CARTESIAN_POINT('Ctrl Pts',(9.1262451005552,-32.9999008141523,-36.5457139075483));
#18543=CARTESIAN_POINT('Ctrl Pts',(6.77982060903106,-33.0000002084214,-37.5292904453932));
#18544=CARTESIAN_POINT('Ctrl Pts',(-3.70235279786284,-32.9851272483769,
-38.3792631807553));
#18545=CARTESIAN_POINT('Ctrl Pts',(-6.18181885098341,-32.9830606738659,
-37.8193396987656));
#18546=CARTESIAN_POINT('Ctrl Pts',(-10.9255256792168,-32.9788104881951,
-35.7203688862658));
#18547=CARTESIAN_POINT('Ctrl Pts',(-16.2868484483386,-32.9720720038438,
-30.0486816877921));
#18548=CARTESIAN_POINT('Ctrl Pts',(-19.0066429963264,-32.9649456391545,
-22.7176496126151));
#18549=CARTESIAN_POINT('Ctrl Pts',(-18.616634321539,-32.9573889572319,-14.8874811628927));
#18550=CARTESIAN_POINT('Ctrl Pts',(-15.1439254060515,-32.94936055235,-7.84728510433217));
#18551=CARTESIAN_POINT('Ctrl Pts',(-8.47945464753008,-32.9398521584129,
-2.18251583467799));
#18552=CARTESIAN_POINT('Ctrl Pts',(-0.669660016248686,-32.9305932818015,
-0.397891874486561));
#18553=CARTESIAN_POINT('Ctrl Pts',(6.14626155459536,-32.9217160617398,-1.70097403038334));
#18554=CARTESIAN_POINT('Ctrl Pts',(12.3768134732403,-32.912352209766,-4.77269241975603));
#18555=CARTESIAN_POINT('Ctrl Pts',(17.5616813712368,-32.9009017292595,-10.9204451335731));
#18556=CARTESIAN_POINT('Ctrl Pts',(19.5204988918459,-32.8866203950601,-19.5131182684381));
#18557=CARTESIAN_POINT('Ctrl Pts',(18.107140249882,-32.8722114523177,-27.32012945625));
#18558=CARTESIAN_POINT('Ctrl Pts',(13.7458966251147,-32.8557187001263,-33.9677529723376));
#18559=CARTESIAN_POINT('Ctrl Pts',(9.35365102403069,-32.8427104239818,-36.9368193217259));
#18560=CARTESIAN_POINT('Ctrl Pts',(6.95618785568015,-32.835395692723,-37.9522871440468));
#18561=CARTESIAN_POINT('Ctrl Pts',(-3.74407340117329,-32.92468116742,-38.5591924831048));
#18562=CARTESIAN_POINT('Ctrl Pts',(-6.24945542513373,-32.9143376085907,
-38.0051749871611));
#18563=CARTESIAN_POINT('Ctrl Pts',(-11.0517500068619,-32.8931781199117,
-35.904091355066));
#18564=CARTESIAN_POINT('Ctrl Pts',(-16.4979828733264,-32.8599823637607,
-30.182699351017));
#18565=CARTESIAN_POINT('Ctrl Pts',(-19.2766268306545,-32.8252602213127,
-22.7610789862172));
#18566=CARTESIAN_POINT('Ctrl Pts',(-18.9014108528404,-32.7888893513133,
-14.8150135984202));
#18567=CARTESIAN_POINT('Ctrl Pts',(-15.3900998809768,-32.7507345256552,
-7.65648805661018));
#18568=CARTESIAN_POINT('Ctrl Pts',(-8.62625402698303,-32.7061547210843,
-1.88490241016322));
#18569=CARTESIAN_POINT('Ctrl Pts',(-0.683189176502663,-32.6634724885673,
-0.0564467497524513));
#18570=CARTESIAN_POINT('Ctrl Pts',(6.25663468795304,-32.6232159553267,-1.37446273499429));
#18571=CARTESIAN_POINT('Ctrl Pts',(12.6039168484901,-32.5812351235524,-4.49555681337627));
#18572=CARTESIAN_POINT('Ctrl Pts',(17.8898381315498,-32.5307956762948,-10.7536781395499));
#18573=CARTESIAN_POINT('Ctrl Pts',(19.8879208752223,-32.469375335434,-19.5063927408217));
#18574=CARTESIAN_POINT('Ctrl Pts',(18.4473432942147,-32.4088225652132,-27.4584325425186));
#18575=CARTESIAN_POINT('Ctrl Pts',(14.0020219544768,-32.3412730711193,-34.224709529608));
#18576=CARTESIAN_POINT('Ctrl Pts',(9.52811337075131,-32.2895959706395,-37.240146114486));
#18577=CARTESIAN_POINT('Ctrl Pts',(7.08802149487199,-32.2610977469996,-38.2684745701713));
#18578=CARTESIAN_POINT('Ctrl Pts',(-3.77902147361581,-32.8399984342255,
-38.7099137518677));
#18579=CARTESIAN_POINT('Ctrl Pts',(-6.3056878672529,-32.8183869275962,-38.1590123783463));
#18580=CARTESIAN_POINT('Ctrl Pts',(-11.1545323392606,-32.7744858721327,
-36.0519752035243));
#18581=CARTESIAN_POINT('Ctrl Pts',(-16.6619912449113,-32.7066252404377,
-30.2853942847547));
#18582=CARTESIAN_POINT('Ctrl Pts',(-19.4758807484676,-32.6367516189191,
-22.791712296242));
#18583=CARTESIAN_POINT('Ctrl Pts',(-19.0996891714268,-32.5647989250941,
-14.7628495497329));
#18584=CARTESIAN_POINT('Ctrl Pts',(-15.5501947300821,-32.4906734750993,
-7.53003939015417));
#18585=CARTESIAN_POINT('Ctrl Pts',(-8.7122254548659,-32.4057447564897,-1.70379109512534));
#18586=CARTESIAN_POINT('Ctrl Pts',(-0.687823151332844,-32.3264022011962,
0.131541293565356));
#18587=CARTESIAN_POINT('Ctrl Pts',(6.31288550579698,-32.2533491248886,-1.21185567724474));
#18588=CARTESIAN_POINT('Ctrl Pts',(12.7075645540489,-32.1784484039071,-4.37421073451718));
#18589=CARTESIAN_POINT('Ctrl Pts',(18.0146080651661,-32.0908156883371,-10.6963371941838));
#18590=CARTESIAN_POINT('Ctrl Pts',(19.9908340042599,-31.9879451739357,-19.509029081812));
#18591=CARTESIAN_POINT('Ctrl Pts',(18.5065525991523,-31.8901187780219,-27.4883635121422));
#18592=CARTESIAN_POINT('Ctrl Pts',(14.0117554701782,-31.7853853510034,-34.2439419576884));
#18593=CARTESIAN_POINT('Ctrl Pts',(9.51672676647131,-31.709201926648,-37.2260354568885));
#18594=CARTESIAN_POINT('Ctrl Pts',(7.07299419007397,-31.6685161651352,-38.2324331875752));
#18595=CARTESIAN_POINT('Ctrl Pts',(-3.79792919567729,-32.7751641254772,
-38.7914574754698));
#18596=CARTESIAN_POINT('Ctrl Pts',(-6.33580210449771,-32.745217082556,-38.2409086679911));
#18597=CARTESIAN_POINT('Ctrl Pts',(-11.2079935266434,-32.6847284427322,
-36.1276336667362));
#18598=CARTESIAN_POINT('Ctrl Pts',(-16.7415370784577,-32.5923951611856,
-30.3341467039048));
#18599=CARTESIAN_POINT('Ctrl Pts',(-19.5647400254489,-32.4986050151454,
-22.8042769938375));
#18600=CARTESIAN_POINT('Ctrl Pts',(-19.1790386790994,-32.4034279447862,
-14.7406139455672));
#18601=CARTESIAN_POINT('Ctrl Pts',(-15.6053548437749,-32.3069293605064,
-7.4844990449085));
#18602=CARTESIAN_POINT('Ctrl Pts',(-8.73404753990756,-32.1982826514515,
-1.65165238519055));
#18603=CARTESIAN_POINT('Ctrl Pts',(-0.686126542031336,-32.0990194319357,
0.168677111702605));
#18604=CARTESIAN_POINT('Ctrl Pts',(6.31981583119747,-32.0096353983484,-1.19554615933615));
#18605=CARTESIAN_POINT('Ctrl Pts',(12.7084401110756,-31.9194513458301,-4.3787861894026));
#18606=CARTESIAN_POINT('Ctrl Pts',(17.9887400885026,-31.8166027008476,-10.7159060118805));
#18607=CARTESIAN_POINT('Ctrl Pts',(19.9232718756112,-31.7002196757922,-19.5149460970756));
#18608=CARTESIAN_POINT('Ctrl Pts',(18.4072511296828,-31.5935493408491,-27.4538477516183));
#18609=CARTESIAN_POINT('Ctrl Pts',(13.9026247142257,-31.4843696135878,-34.14369374743));
#18610=CARTESIAN_POINT('Ctrl Pts',(9.42536215652524,-31.40931398041,-37.0723320577716));
#18611=CARTESIAN_POINT('Ctrl Pts',(6.99792479774767,-31.3708267998789,-38.0523883555926));
#18612=CARTESIAN_POINT('Ctrl Pts',(-3.80675652669868,-32.7396009604757,
-38.8295272847835));
#18613=CARTESIAN_POINT('Ctrl Pts',(-6.34975822910648,-32.7051925117667,
-38.2787000207596));
#18614=CARTESIAN_POINT('Ctrl Pts',(-11.2322441043105,-32.6359265822688,
-36.1615276228872));
#18615=CARTESIAN_POINT('Ctrl Pts',(-16.7757025925457,-32.5309572650373,
-30.3547098680553));
#18616=CARTESIAN_POINT('Ctrl Pts',(-19.6001991376322,-32.4251650859257,
-22.8088814893952));
#18617=CARTESIAN_POINT('Ctrl Pts',(-19.2073640951376,-32.3187284667705,
-14.7321201524822));
#18618=CARTESIAN_POINT('Ctrl Pts',(-15.6214836409565,-32.2118241853308,
-7.47026647723374));
#18619=CARTESIAN_POINT('Ctrl Pts',(-8.7368788863096,-32.092705227413,-1.64108136094789));
#18620=CARTESIAN_POINT('Ctrl Pts',(-0.684172772004509,-31.9853310357252,
0.167122942038262));
#18621=CARTESIAN_POINT('Ctrl Pts',(6.31631465966707,-31.8899445411475,-1.20839667126774));
#18622=CARTESIAN_POINT('Ctrl Pts',(12.6933823448343,-31.7946578534527,-4.4004567564607));
#18623=CARTESIAN_POINT('Ctrl Pts',(17.9513546883472,-31.6877337509082,-10.7385598898199));
#18624=CARTESIAN_POINT('Ctrl Pts',(19.8598387326429,-31.5695721936421,-19.5186807382608));
#18625=CARTESIAN_POINT('Ctrl Pts',(18.3285036075914,-31.4639029531071,-27.4250210060031));
#18626=CARTESIAN_POINT('Ctrl Pts',(13.8252109225512,-31.3590923829352,-34.0708220235853));
#18627=CARTESIAN_POINT('Ctrl Pts',(9.3639131040053,-31.2899655779507,-36.9682406792926));
#18628=CARTESIAN_POINT('Ctrl Pts',(6.94850825185982,-31.2556367277246,-37.933868302511));
#18629=CARTESIAN_POINT('',(9.80890922913051,-33.,-35.6687141904596));
#18630=CARTESIAN_POINT('',(-6.75670433492796,-33.,-37.1717165504786));
#18631=CARTESIAN_POINT('Ctrl Pts',(9.80890922913051,-33.,-35.6687141904596));
#18632=CARTESIAN_POINT('Ctrl Pts',(11.4909527968274,-32.9999857504913,-34.6419355397585));
#18633=CARTESIAN_POINT('Ctrl Pts',(13.0014003909621,-32.9951437563876,-33.3573808912262));
#18634=CARTESIAN_POINT('Ctrl Pts',(15.6450187325706,-32.979306297382,-30.2776257631995));
#18635=CARTESIAN_POINT('Ctrl Pts',(16.7320311375506,-32.9691911186576,-28.4779195890128));
#18636=CARTESIAN_POINT('Ctrl Pts',(17.9409393450167,-32.9498917542795,-25.4278501572765));
#18637=CARTESIAN_POINT('Ctrl Pts',(18.2740751164875,-32.9421336027359,-24.2796710247988));
#18638=CARTESIAN_POINT('Ctrl Pts',(18.9382009987767,-32.9194449568229,-20.7777121398832));
#18639=CARTESIAN_POINT('Ctrl Pts',(18.9358471019873,-32.903996616883,-18.3850590248178));
#18640=CARTESIAN_POINT('Ctrl Pts',(18.2598560371359,-32.881541822608,-14.8584063318725));
#18641=CARTESIAN_POINT('Ctrl Pts',(17.914514831737,-32.8747062561246,-13.6860201715286));
#18642=CARTESIAN_POINT('Ctrl Pts',(16.615726140225,-32.8535574493982,-10.4673518168506));
#18643=CARTESIAN_POINT('Ctrl Pts',(15.4054359128381,-32.8358392952921,-8.54737152734743));
#18644=CARTESIAN_POINT('Ctrl Pts',(13.0756849226676,-32.8199219642153,-6.00291622917744));
#18645=CARTESIAN_POINT('Ctrl Pts',(12.1839576830423,-32.8161807545148,-5.19842702008441));
#18646=CARTESIAN_POINT('Ctrl Pts',(9.45898704768369,-32.8039455883755,-3.17543809186664));
#18647=CARTESIAN_POINT('Ctrl Pts',(7.48071240395638,-32.7917849561828,-2.18511995064376));
#18648=CARTESIAN_POINT('Ctrl Pts',(4.24088842162493,-32.7849538362573,-1.21964844712774));
#18649=CARTESIAN_POINT('Ctrl Pts',(3.07584863176202,-32.7844697369404,-0.989209776342789));
#18650=CARTESIAN_POINT('Ctrl Pts',(0.701083415439148,-32.7829171386436,
-0.748700339660869));
#18651=CARTESIAN_POINT('Ctrl Pts',(-0.503556504179607,-32.7804767265147,
-0.742393901484494));
#18652=CARTESIAN_POINT('Ctrl Pts',(-3.38858386455863,-32.7769111864967,
-1.00406908357037));
#18653=CARTESIAN_POINT('Ctrl Pts',(-5.04815849487463,-32.778359539691,-1.38442376540652));
#18654=CARTESIAN_POINT('Ctrl Pts',(-7.78515022796539,-32.7868947275537,
-2.41507089229904));
#18655=CARTESIAN_POINT('Ctrl Pts',(-8.89071449786461,-32.7913132824682,
-2.96011822511023));
#18656=CARTESIAN_POINT('Ctrl Pts',(-10.4526307656541,-32.7958534581765,
-3.93054516746321));
#18657=CARTESIAN_POINT('Ctrl Pts',(-10.9541174447675,-32.7973062365967,
-4.27692528498281));
#18658=CARTESIAN_POINT('Ctrl Pts',(-13.3910424130831,-32.8058875796039,
-6.14099148025497));
#18659=CARTESIAN_POINT('Ctrl Pts',(-15.0326571966451,-32.8172433511153,
-8.00329851829155));
#18660=CARTESIAN_POINT('Ctrl Pts',(-16.710527315594,-32.8340643979528,-10.8854106445479));
#18661=CARTESIAN_POINT('Ctrl Pts',(-17.0979087971889,-32.8390374586215,
-11.6723715581883));
#18662=CARTESIAN_POINT('Ctrl Pts',(-18.3800267677973,-32.8599136994452,
-14.8123897826165));
#18663=CARTESIAN_POINT('Ctrl Pts',(-18.8546050238128,-32.8744278875231,
-17.3085304009309));
#18664=CARTESIAN_POINT('Ctrl Pts',(-18.7949398660365,-32.9079908609229,
-22.3218049813414));
#18665=CARTESIAN_POINT('Ctrl Pts',(-18.2683808091868,-32.9240452687729,
-24.7888769437957));
#18666=CARTESIAN_POINT('Ctrl Pts',(-16.4260428452431,-32.9536320092766,
-29.0432632003863));
#18667=CARTESIAN_POINT('Ctrl Pts',(-15.2482624652269,-32.9659105701311,
-30.8463641727221));
#18668=CARTESIAN_POINT('Ctrl Pts',(-12.6896682160083,-32.983831914252,-33.6006655820876));
#18669=CARTESIAN_POINT('Ctrl Pts',(-11.4375159188515,-32.9906401494164,
-34.6409322233123));
#18670=CARTESIAN_POINT('Ctrl Pts',(-9.02140661467852,-32.9980587534727,
-36.1700195701895));
#18671=CARTESIAN_POINT('Ctrl Pts',(-7.91237773649724,-33.0000003615179,
-36.7273351800125));
#18672=CARTESIAN_POINT('Ctrl Pts',(-6.75670433492798,-33.,-37.1717165504786));
#18673=CARTESIAN_POINT('',(6.94271206303728,-32.9998922164415,-37.2107116124789));
#18674=CARTESIAN_POINT('Origin',(1.78853537372423,-33.0000000000005,-23.7655573165508));
#18675=CARTESIAN_POINT('',(7.21775726676287,-31.2790087514137,-37.8467148253204));
#18676=CARTESIAN_POINT('Ctrl Pts',(6.94271206303728,-32.9998922164415,-37.2107116124789));
#18677=CARTESIAN_POINT('Ctrl Pts',(6.96291780489231,-32.9991238387703,-37.2574379951494));
#18678=CARTESIAN_POINT('Ctrl Pts',(6.98288754091353,-32.9942654071855,-37.303615900257));
#18679=CARTESIAN_POINT('Ctrl Pts',(7.00244971851946,-32.9857698162949,-37.3488489955462));
#18680=CARTESIAN_POINT('Ctrl Pts',(7.02249882989094,-32.9770627566125,-37.395208014639));
#18681=CARTESIAN_POINT('Ctrl Pts',(7.04211986357768,-32.9645352007341,-37.4405746561669));
#18682=CARTESIAN_POINT('Ctrl Pts',(7.06114479446339,-32.9486394879392,-37.4845609570069));
#18683=CARTESIAN_POINT('Ctrl Pts',(7.08045469674262,-32.9325056758075,-37.5292061216042));
#18684=CARTESIAN_POINT('Ctrl Pts',(7.09915055741781,-32.9129019733443,-37.5724294073225));
#18685=CARTESIAN_POINT('Ctrl Pts',(7.11707302059879,-32.890266278593,-37.6138630975624));
#18686=CARTESIAN_POINT('Ctrl Pts',(7.13539483979948,-32.8671262055725,-37.6562200310781));
#18687=CARTESIAN_POINT('Ctrl Pts',(7.15290844871322,-32.8408174748592,-37.6967068157888));
#18688=CARTESIAN_POINT('Ctrl Pts',(7.16945987697983,-32.8117723557085,-37.7349684015247));
#18689=CARTESIAN_POINT('Ctrl Pts',(7.17409378717706,-32.8036405817224,-37.7456805134613));
#18690=CARTESIAN_POINT('Ctrl Pts',(7.17865237251176,-32.7952941123815,-37.7562184252648));
#18691=CARTESIAN_POINT('Ctrl Pts',(7.18313246919749,-32.786741956974,-37.7665748446552));
#18692=CARTESIAN_POINT('Ctrl Pts',(7.19792306924521,-32.758507854219,-37.8007655480875));
#18693=CARTESIAN_POINT('Ctrl Pts',(7.21189870822988,-32.7279504250319,-37.833071750445));
#18694=CARTESIAN_POINT('Ctrl Pts',(7.2249174258907,-32.6954055518096,-37.8631667045273));
#18695=CARTESIAN_POINT('Ctrl Pts',(7.23758391937087,-32.6637411870677,-37.8924474332136));
#18696=CARTESIAN_POINT('Ctrl Pts',(7.24934442437951,-32.6301959405274,-37.9196346099769));
#18697=CARTESIAN_POINT('Ctrl Pts',(7.26008661465747,-32.5950893823763,-37.9444700220627));
#18698=CARTESIAN_POINT('Ctrl Pts',(7.2704358984939,-32.5612668819899,-37.9683970539081));
#18699=CARTESIAN_POINT('Ctrl Pts',(7.2798399414341,-32.5259955625057,-37.9901410839995));
#18700=CARTESIAN_POINT('Ctrl Pts',(7.28821701170155,-32.4895647539368,-38.0095145858963));
#18701=CARTESIAN_POINT('Ctrl Pts',(7.29639877311292,-32.4539833186356,-38.0284364004641));
#18702=CARTESIAN_POINT('Ctrl Pts',(7.30360083617137,-32.4172961083382,-38.0450968095773));
#18703=CARTESIAN_POINT('Ctrl Pts',(7.30976609166916,-32.3797714984687,-38.0593652035755));
#18704=CARTESIAN_POINT('Ctrl Pts',(7.31432795806721,-32.3520058597333,-38.0699228369384));
#18705=CARTESIAN_POINT('Ctrl Pts',(7.3182922760056,-32.3239345644404,-38.0791015495391));
#18706=CARTESIAN_POINT('Ctrl Pts',(7.3216907411559,-32.2957122404557,-38.0869755001946));
#18707=CARTESIAN_POINT('Ctrl Pts',(7.32758461391729,-32.2467669727423,-38.1006310950709));
#18708=CARTESIAN_POINT('Ctrl Pts',(7.33182158032259,-32.1970554438627,-38.1104487514094));
#18709=CARTESIAN_POINT('Ctrl Pts',(7.33452185856811,-32.1471958331799,-38.1167078539383));
#18710=CARTESIAN_POINT('Ctrl Pts',(7.33720884425469,-32.0975816645417,-38.1229361450169));
#18711=CARTESIAN_POINT('Ctrl Pts',(7.33837424790222,-32.0478209072146,-38.1256408644418));
#18712=CARTESIAN_POINT('Ctrl Pts',(7.3381344562279,-31.9984716295537,-38.1250924834052));
#18713=CARTESIAN_POINT('Ctrl Pts',(7.33789558105502,-31.9493109684666,-38.1245461983213));
#18714=CARTESIAN_POINT('Ctrl Pts',(7.33626224454719,-31.9005586762203,-38.1207716628885));
#18715=CARTESIAN_POINT('Ctrl Pts',(7.33334724673953,-31.852715168542,-38.11403099928));
#18716=CARTESIAN_POINT('Ctrl Pts',(7.33044032452337,-31.8050042045735,-38.1073090097321));
#18717=CARTESIAN_POINT('Ctrl Pts',(7.32625884446619,-31.7581970156458,-38.0976373317185));
#18718=CARTESIAN_POINT('Ctrl Pts',(7.32091223557127,-31.7127384109623,-38.085270236483));
#18719=CARTESIAN_POINT('Ctrl Pts',(7.3155773012882,-31.6673790676192,-38.0729301454737));
#18720=CARTESIAN_POINT('Ctrl Pts',(7.30908233172014,-31.6233624311482,-38.0579064209152));
#18721=CARTESIAN_POINT('Ctrl Pts',(7.30153344064611,-31.5810789079057,-38.0404456109198));
#18722=CARTESIAN_POINT('Ctrl Pts',(7.29398676459726,-31.5388077916602,-38.0229899243437));
#18723=CARTESIAN_POINT('Ctrl Pts',(7.28538679591604,-31.4982687756715,-38.0030986066906));
#18724=CARTESIAN_POINT('Ctrl Pts',(7.27583679266549,-31.4598003053626,-37.9810115496356));
#18725=CARTESIAN_POINT('Ctrl Pts',(7.2662758479044,-31.421287761438,-37.9588991872732));
#18726=CARTESIAN_POINT('Ctrl Pts',(7.25576270042895,-31.3848505087916,-37.9345860745483));
#18727=CARTESIAN_POINT('Ctrl Pts',(7.24439803966393,-31.3507763776576,-37.9083061134469));
#18728=CARTESIAN_POINT('Ctrl Pts',(7.23597460386867,-31.3255207838636,-37.8888275236661));
#18729=CARTESIAN_POINT('Ctrl Pts',(7.22708331165161,-31.3015623466484,-37.8682682652219));
#18730=CARTESIAN_POINT('Ctrl Pts',(7.21776408182601,-31.2789999971831,-37.8467210618479));
#18731=CARTESIAN_POINT('',(6.95378366136416,-31.257017626549,-37.9323325485954));
#18732=CARTESIAN_POINT('Ctrl Pts',(7.21775165922754,-31.2790047418128,-37.8466922999365));
#18733=CARTESIAN_POINT('Ctrl Pts',(7.21628163636047,-31.2754416289197,-37.8432934636643));
#18734=CARTESIAN_POINT('Ctrl Pts',(7.20828708842496,-31.272660362744,-37.8435539622008));
#18735=CARTESIAN_POINT('Ctrl Pts',(7.19571264242956,-31.2703934616884,-37.8463590576894));
#18736=CARTESIAN_POINT('Ctrl Pts',(7.18142070914556,-31.2678169347655,-37.8495472886136));
#18737=CARTESIAN_POINT('Ctrl Pts',(7.16121026417375,-31.2659055412009,-37.856019329902));
#18738=CARTESIAN_POINT('Ctrl Pts',(7.13791323236594,-31.2642949632322,-37.8641086969374));
#18739=CARTESIAN_POINT('Ctrl Pts',(7.11731099508127,-31.2628706826735,-37.8712623575634));
#18740=CARTESIAN_POINT('Ctrl Pts',(7.09429488516014,-31.2616715405055,-37.879672536762));
#18741=CARTESIAN_POINT('Ctrl Pts',(7.06679961267397,-31.2605194406302,-37.8899673373787));
#18742=CARTESIAN_POINT('Ctrl Pts',(7.04249651237952,-31.2595010983376,-37.8990669224811));
#18743=CARTESIAN_POINT('Ctrl Pts',(7.01469402304599,-31.2585196120566,-37.9096393434088));
#18744=CARTESIAN_POINT('Ctrl Pts',(6.98195288324035,-31.25745427108,-37.9220786417133));
#18745=CARTESIAN_POINT('Ctrl Pts',(6.97299582048394,-31.2571628234994,-37.9254816868187));
#18746=CARTESIAN_POINT('Ctrl Pts',(6.96366905283476,-31.2568651110044,-37.929024176664));
#18747=CARTESIAN_POINT('Ctrl Pts',(6.95394289620478,-31.2565586878297,-37.9327134907331));
#18748=CARTESIAN_POINT('',(-3.90240073424453,-32.732921141994,-38.8146726742421));
#18749=CARTESIAN_POINT('Ctrl Pts',(6.95378366136416,-31.257017626549,-37.9323325485954));
#18750=CARTESIAN_POINT('Ctrl Pts',(6.96252062795631,-31.2571455353728,-37.9288331383491));
#18751=CARTESIAN_POINT('Ctrl Pts',(6.97125520663049,-31.2572734400727,-37.9253274272311));
#18752=CARTESIAN_POINT('Ctrl Pts',(6.97998738830131,-31.2574013409893,-37.9218154194382));
#18753=CARTESIAN_POINT('Ctrl Pts',(7.68782061810933,-31.267769027126,-37.6371310286591));
#18754=CARTESIAN_POINT('Ctrl Pts',(8.38000163253913,-31.2777969033665,-37.3113335228367));
#18755=CARTESIAN_POINT('Ctrl Pts',(9.05179218771753,-31.2876907098823,-36.9466260283268));
#18756=CARTESIAN_POINT('Ctrl Pts',(9.67520480706635,-31.2968720295478,-36.6081823680283));
#18757=CARTESIAN_POINT('Ctrl Pts',(10.2810593849777,-31.3059385573914,-36.2362313888295));
#18758=CARTESIAN_POINT('Ctrl Pts',(10.8655604358009,-31.3150804929382,-35.8325005667421));
#18759=CARTESIAN_POINT('Ctrl Pts',(11.3962364514468,-31.323380573707,-35.4659481648995));
#18760=CARTESIAN_POINT('Ctrl Pts',(11.9093112527605,-31.3317433160185,-35.0731991630391));
#18761=CARTESIAN_POINT('Ctrl Pts',(12.4019236731595,-31.340325236612,-34.6555184833921));
#18762=CARTESIAN_POINT('Ctrl Pts',(12.5180237390879,-31.3423478440523,-34.5570785081988));
#18763=CARTESIAN_POINT('Ctrl Pts',(12.6329870762628,-31.3443826758048,-34.4572535492943));
#18764=CARTESIAN_POINT('Ctrl Pts',(12.7467890329576,-31.3464318670435,-34.3560757774412));
#18765=CARTESIAN_POINT('Ctrl Pts',(13.2074031960497,-31.3547259819677,-33.9465580849586));
#18766=CARTESIAN_POINT('Ctrl Pts',(13.6487960270983,-31.3630898502453,-33.5148618100406));
#18767=CARTESIAN_POINT('Ctrl Pts',(14.0692156591003,-31.3714656812078,-33.0630955391113));
#18768=CARTESIAN_POINT('Ctrl Pts',(14.4955528721481,-31.379959405472,-32.6049704701657));
#18769=CARTESIAN_POINT('Ctrl Pts',(14.9003218371095,-31.3884653574818,-32.1262063104946));
#18770=CARTESIAN_POINT('Ctrl Pts',(15.281668947269,-31.396914218325,-31.6290485360424));
#18771=CARTESIAN_POINT('Ctrl Pts',(15.6733880920587,-31.40559287474,-31.1183688611589));
#18772=CARTESIAN_POINT('Ctrl Pts',(16.0403934551512,-31.4142112527336,-30.5882812797938));
#18773=CARTESIAN_POINT('Ctrl Pts',(16.3806556978697,-31.4226855848303,-30.0412705418367));
#18774=CARTESIAN_POINT('Ctrl Pts',(16.5942339637907,-31.4280048149029,-29.6979188848334));
#18775=CARTESIAN_POINT('Ctrl Pts',(16.7972752959116,-31.4332671237111,-29.3479006854226));
#18776=CARTESIAN_POINT('Ctrl Pts',(16.9892753935806,-31.4384502210902,-28.9918404362347));
#18777=CARTESIAN_POINT('Ctrl Pts',(17.2825173505893,-31.4463663713279,-28.448029232217));
#18778=CARTESIAN_POINT('Ctrl Pts',(17.550259383386,-31.4544626228639,-27.8901661300313));
#18779=CARTESIAN_POINT('Ctrl Pts',(17.7906654733198,-31.4626765978857,-27.3204605482254));
#18780=CARTESIAN_POINT('Ctrl Pts',(17.8370519768441,-31.464261489439,-27.2105355043737));
#18781=CARTESIAN_POINT('Ctrl Pts',(17.8824207452112,-31.4658507400373,-27.1001697186595));
#18782=CARTESIAN_POINT('Ctrl Pts',(17.9267585681461,-31.4674438686066,-26.9893792783318));
#18783=CARTESIAN_POINT('Ctrl Pts',(18.1585289013215,-31.4757717456847,-26.4102363351805));
#18784=CARTESIAN_POINT('Ctrl Pts',(18.3621271835302,-31.4842061336735,-25.8194853897539));
#18785=CARTESIAN_POINT('Ctrl Pts',(18.5369912650076,-31.492674147349,-25.219998944959));
#18786=CARTESIAN_POINT('Ctrl Pts',(18.7169962524625,-31.50139111588,-24.6028879347219));
#18787=CARTESIAN_POINT('Ctrl Pts',(18.8665520787908,-31.510143672118,-23.9765205584968));
#18788=CARTESIAN_POINT('Ctrl Pts',(18.9850637738509,-31.5188455369049,-23.3440821361754));
#18789=CARTESIAN_POINT('Ctrl Pts',(19.0392707196354,-31.5228257475709,-23.0548064216277));
#18790=CARTESIAN_POINT('Ctrl Pts',(19.0869831498206,-31.5267952653776,-22.7642612417409));
#18791=CARTESIAN_POINT('Ctrl Pts',(19.1281458529003,-31.5307454163961,-22.4727545372192));
#18792=CARTESIAN_POINT('Ctrl Pts',(19.2173067148895,-31.5393016783383,-21.8413336851813));
#18793=CARTESIAN_POINT('Ctrl Pts',(19.2757981613087,-31.547806854508,-21.2050822488842));
#18794=CARTESIAN_POINT('Ctrl Pts',(19.303051616053,-31.5563080745154,-20.5672318301147));
#18795=CARTESIAN_POINT('Ctrl Pts',(19.3309216996326,-31.5650016406836,-19.914949591068));
#18796=CARTESIAN_POINT('Ctrl Pts',(19.3261240666498,-31.5736910933305,-19.260995979916));
#18797=CARTESIAN_POINT('Ctrl Pts',(19.2881010359086,-31.5824292968519,-18.6088469763186));
#18798=CARTESIAN_POINT('Ctrl Pts',(19.2699518674716,-31.5866002196967,-18.2975629497281));
#18799=CARTESIAN_POINT('Ctrl Pts',(19.2442335430528,-31.5907822830677,-17.986690290536));
#18800=CARTESIAN_POINT('Ctrl Pts',(19.2108895137812,-31.594981401089,-17.6766077553674));
#18801=CARTESIAN_POINT('Ctrl Pts',(19.1418940994074,-31.6036702096766,-17.0349854478234));
#18802=CARTESIAN_POINT('Ctrl Pts',(19.0402451679355,-31.6124319534222,-16.3967465285365));
#18803=CARTESIAN_POINT('Ctrl Pts',(18.907065751948,-31.6213201822522,-15.7650871023345));
#18804=CARTESIAN_POINT('Ctrl Pts',(18.895139348984,-31.6221161355748,-15.7085211172909));
#18805=CARTESIAN_POINT('Ctrl Pts',(18.8829601229159,-31.6229131041237,-15.6520078919889));
#18806=CARTESIAN_POINT('Ctrl Pts',(18.8705289001151,-31.6237111268527,-15.5955497186685));
#18807=CARTESIAN_POINT('Ctrl Pts',(18.7171303265719,-31.6335585529869,-14.8988681941771));
#18808=CARTESIAN_POINT('Ctrl Pts',(18.5251712355601,-31.6431848536914,-14.2104237532208));
#18809=CARTESIAN_POINT('Ctrl Pts',(18.2961231647964,-31.65270128304,-13.5342893756817));
#18810=CARTESIAN_POINT('Ctrl Pts',(18.0727724426647,-31.6619810004375,-12.8749731850763));
#18811=CARTESIAN_POINT('Ctrl Pts',(17.8141547519356,-31.6711563185845,-12.2273611909171));
#18812=CARTESIAN_POINT('Ctrl Pts',(17.5215885301916,-31.6803350114696,-11.5952456195322));
#18813=CARTESIAN_POINT('Ctrl Pts',(17.2402726772647,-31.6891607460412,-10.9874374793698));
#18814=CARTESIAN_POINT('Ctrl Pts',(16.9275686280463,-31.6979896786567,-10.3939560750457));
#18815=CARTESIAN_POINT('Ctrl Pts',(16.5846095163368,-31.7069208276537,-9.81820088779353));
#18816=CARTESIAN_POINT('Ctrl Pts',(16.46655013495,-31.7099952639047,-9.62000437130965));
#18817=CARTESIAN_POINT('Ctrl Pts',(16.3449052226127,-31.7130818362723,-9.42390870731767));
#18818=CARTESIAN_POINT('Ctrl Pts',(16.2197200114103,-31.7161846515581,-9.23005363349428));
#18819=CARTESIAN_POINT('Ctrl Pts',(16.1441594886154,-31.7180574793696,-9.11304467865185));
#18820=CARTESIAN_POINT('Ctrl Pts',(16.0673162923565,-31.7199373013527,-8.99686241751168));
#18821=CARTESIAN_POINT('Ctrl Pts',(15.9892008971494,-31.7218232369428,-8.88153803317721));
#18822=CARTESIAN_POINT('Ctrl Pts',(15.5337516841472,-31.7328191216595,-8.20914304694165));
#18823=CARTESIAN_POINT('Ctrl Pts',(15.0350512050119,-31.7440234768075,-7.56590859423842));
#18824=CARTESIAN_POINT('Ctrl Pts',(14.4978554811341,-31.7552568549189,-6.9562555944433));
#18825=CARTESIAN_POINT('Ctrl Pts',(13.9202094298012,-31.7673360957258,-6.30069630318012));
#18826=CARTESIAN_POINT('Ctrl Pts',(13.2980522729309,-31.7794488030933,-5.68396743096437));
#18827=CARTESIAN_POINT('Ctrl Pts',(12.6373535453046,-31.7913634526856,-5.11159023883509));
#18828=CARTESIAN_POINT('Ctrl Pts',(12.2676814983857,-31.7980298994622,-4.79133557604154));
#18829=CARTESIAN_POINT('Ctrl Pts',(11.8859446915025,-31.8046342038437,-4.48496592465407));
#18830=CARTESIAN_POINT('Ctrl Pts',(11.4931956394395,-31.8111349570995,-4.19344898034026));
#18831=CARTESIAN_POINT('Ctrl Pts',(10.9996049426977,-31.8193048337981,-3.82708259218449));
#18832=CARTESIAN_POINT('Ctrl Pts',(10.488417795555,-31.8275012617483,-3.48398374497726));
#18833=CARTESIAN_POINT('Ctrl Pts',(9.96180883687568,-31.8357189831327,-3.16619940169931));
#18834=CARTESIAN_POINT('Ctrl Pts',(9.65762545568932,-31.840465758202,-2.9826386885113));
#18835=CARTESIAN_POINT('Ctrl Pts',(9.34829735793839,-31.8452196338639,-2.80752366471001));
#18836=CARTESIAN_POINT('Ctrl Pts',(9.03424942752585,-31.849979566477,-2.64124342544728));
#18837=CARTESIAN_POINT('Ctrl Pts',(8.49368818549428,-31.8581726950927,-2.35503025874023));
#18838=CARTESIAN_POINT('Ctrl Pts',(7.93914183177807,-31.8663837776143,-2.09499522049389));
#18839=CARTESIAN_POINT('Ctrl Pts',(7.3734448667823,-31.8746073562517,-1.86187974585057));
#18840=CARTESIAN_POINT('Ctrl Pts',(7.2252410086249,-31.8767618067037,-1.80080709586987));
#18841=CARTESIAN_POINT('Ctrl Pts',(7.07627195112038,-31.8789171139888,-1.74158184920804));
#18842=CARTESIAN_POINT('Ctrl Pts',(6.92658891513668,-31.8810731782253,-1.68421680802724));
#18843=CARTESIAN_POINT('Ctrl Pts',(6.3893984539245,-31.8888109765268,-1.47834208931342));
#18844=CARTESIAN_POINT('Ctrl Pts',(5.84301132563024,-31.8965585320629,-1.29642953707258));
#18845=CARTESIAN_POINT('Ctrl Pts',(5.28980152108972,-31.904311168784,-1.139048658281));
#18846=CARTESIAN_POINT('Ctrl Pts',(4.25180524041874,-31.9188575633269,-0.84375243342455));
#18847=CARTESIAN_POINT('Ctrl Pts',(3.18895667230691,-31.9334008577752,-0.63457907075414));
#18848=CARTESIAN_POINT('Ctrl Pts',(2.11622214384678,-31.9479526028678,-0.515369220697999));
#18849=CARTESIAN_POINT('Ctrl Pts',(1.40546367779222,-31.9575941085209,-0.43638471156122));
#18850=CARTESIAN_POINT('Ctrl Pts',(0.6903665935665,-31.9672393191362,-0.396893255677859));
#18851=CARTESIAN_POINT('Ctrl Pts',(-0.0247060275424765,-31.9768915380448,
-0.398004598014949));
#18852=CARTESIAN_POINT('Ctrl Pts',(-0.548330500584212,-31.9839595446927,
-0.398818397940229));
#18853=CARTESIAN_POINT('Ctrl Pts',(-1.07194168946592,-31.9910313083666,
-0.421403962716737));
#18854=CARTESIAN_POINT('Ctrl Pts',(-1.5938262048085,-31.998108110977,-0.465333361147249));
#18855=CARTESIAN_POINT('Ctrl Pts',(-2.61562766805386,-32.0119638339383,
-0.55134304772766));
#18856=CARTESIAN_POINT('Ctrl Pts',(-3.63072048567069,-32.0257800676962,
-0.719159163500831));
#18857=CARTESIAN_POINT('Ctrl Pts',(-4.62636929933833,-32.0396050981629,
-0.965547588698665));
#18858=CARTESIAN_POINT('Ctrl Pts',(-5.63155042962745,-32.0535624891225,
-1.21429493046288));
#18859=CARTESIAN_POINT('Ctrl Pts',(-6.61691449802425,-32.0675288854947,
-1.54312658672315));
#18860=CARTESIAN_POINT('Ctrl Pts',(-7.5693447730045,-32.0815537708861,-1.94876589088917));
#18861=CARTESIAN_POINT('Ctrl Pts',(-7.80649113386451,-32.085045838095,-2.04976633924929));
#18862=CARTESIAN_POINT('Ctrl Pts',(-8.0415956173428,-32.0885415288007,-2.15552881841866));
#18863=CARTESIAN_POINT('Ctrl Pts',(-8.27445551832268,-32.0920416004804,
-2.2660031953699));
#18864=CARTESIAN_POINT('Ctrl Pts',(-8.54454239365459,-32.0961012235389,
-2.39413895060059));
#18865=CARTESIAN_POINT('Ctrl Pts',(-8.8115943212156,-32.1001477065479,-2.52860426341348));
#18866=CARTESIAN_POINT('Ctrl Pts',(-9.07529385559602,-32.1041850486224,
-2.66931726793798));
#18867=CARTESIAN_POINT('Ctrl Pts',(-10.0878959972556,-32.1196883798696,
-3.20965303332204));
#18868=CARTESIAN_POINT('Ctrl Pts',(-11.0510622824501,-32.1350572114316,
-3.84211165046086));
#18869=CARTESIAN_POINT('Ctrl Pts',(-11.9511219443536,-32.1505162491947,
-4.55409870425591));
#18870=CARTESIAN_POINT('Ctrl Pts',(-12.6342875514023,-32.1622500079274,
-5.0945129550047));
#18871=CARTESIAN_POINT('Ctrl Pts',(-13.2810971515201,-32.174035729754,-5.68074551219156));
#18872=CARTESIAN_POINT('Ctrl Pts',(-13.8855901386595,-32.1859694229191,
-6.30729866777661));
#18873=CARTESIAN_POINT('Ctrl Pts',(-14.3232711429543,-32.1946099711482,
-6.760952258827));
#18874=CARTESIAN_POINT('Ctrl Pts',(-14.7389580151989,-32.2032263429372,
-7.23591661901994));
#18875=CARTESIAN_POINT('Ctrl Pts',(-15.1302894295405,-32.2118132431287,
-7.73004776198076));
#18876=CARTESIAN_POINT('Ctrl Pts',(-15.4378154103871,-32.2185612189033,
-8.11835843379706));
#18877=CARTESIAN_POINT('Ctrl Pts',(-15.730301169652,-32.2252909994008,-8.51850475577024));
#18878=CARTESIAN_POINT('Ctrl Pts',(-16.0066194381532,-32.2320001495792,
-8.92943346349449));
#18879=CARTESIAN_POINT('Ctrl Pts',(-16.358811442581,-32.2405515532275,-9.45319834532939));
#18880=CARTESIAN_POINT('Ctrl Pts',(-16.6847365229347,-32.2490694282577,
-9.99447991831924));
#18881=CARTESIAN_POINT('Ctrl Pts',(-16.9833548245772,-32.2575490440391,
-10.5502444540499));
#18882=CARTESIAN_POINT('Ctrl Pts',(-17.2478353437497,-32.2650592775777,
-11.0424744752484));
#18883=CARTESIAN_POINT('Ctrl Pts',(-17.4908961368204,-32.2725395029574,
-11.5460647163252));
#18884=CARTESIAN_POINT('Ctrl Pts',(-17.711848666602,-32.2799866869591,-12.0589031357838));
#18885=CARTESIAN_POINT('Ctrl Pts',(-18.0144734899741,-32.2901866278485,
-12.7613057571097));
#18886=CARTESIAN_POINT('Ctrl Pts',(-18.2757202220065,-32.300616756078,-13.4814853938737));
#18887=CARTESIAN_POINT('Ctrl Pts',(-18.4938375132566,-32.3111087208302,
-14.2142526384931));
#18888=CARTESIAN_POINT('Ctrl Pts',(-18.7018073701395,-32.3211125696558,
-14.9129294747886));
#18889=CARTESIAN_POINT('Ctrl Pts',(-18.8705678856446,-32.3311725864429,
-15.6230491438014));
#18890=CARTESIAN_POINT('Ctrl Pts',(-18.9986372722989,-32.3411484508723,
-16.3401422873433));
#18891=CARTESIAN_POINT('Ctrl Pts',(-19.0808251436571,-32.3475504106523,
-16.8003331305488));
#18892=CARTESIAN_POINT('Ctrl Pts',(-19.146255649106,-32.3539178254182,-17.2633965264477));
#18893=CARTESIAN_POINT('Ctrl Pts',(-19.1945442307814,-32.3602150901273,
-17.7281601267642));
#18894=CARTESIAN_POINT('Ctrl Pts',(-19.2307593607745,-32.3649378683107,
-18.0767202545949));
#18895=CARTESIAN_POINT('Ctrl Pts',(-19.2573330166351,-32.3696212124552,
-18.4262368141033));
#18896=CARTESIAN_POINT('Ctrl Pts',(-19.2743588223617,-32.3742506135763,
-18.776194545333));
#18897=CARTESIAN_POINT('Ctrl Pts',(-19.3135404339198,-32.3849042883206,
-19.5815548382271));
#18898=CARTESIAN_POINT('Ctrl Pts',(-19.3020333261872,-32.3955653419601,
-20.3890769258216));
#18899=CARTESIAN_POINT('Ctrl Pts',(-19.2409136225723,-32.4062758759099,
-21.1925412426237));
#18900=CARTESIAN_POINT('Ctrl Pts',(-19.1768377557674,-32.417504443887,-22.0348665403749));
#18901=CARTESIAN_POINT('Ctrl Pts',(-19.0582340811873,-32.4287874428028,
-22.8727322778394));
#18902=CARTESIAN_POINT('Ctrl Pts',(-18.8863039195351,-32.4401714209591,
-23.6990164775298));
#18903=CARTESIAN_POINT('Ctrl Pts',(-18.7525912312604,-32.4490249130276,
-24.3416302025316));
#18904=CARTESIAN_POINT('Ctrl Pts',(-18.5866236603486,-32.4579394463969,
-24.9772399143079));
#18905=CARTESIAN_POINT('Ctrl Pts',(-18.3889514776623,-32.4669358744815,
-25.6025111846576));
#18906=CARTESIAN_POINT('Ctrl Pts',(-18.2371689391408,-32.4738437796493,
-26.0826255810714));
#18907=CARTESIAN_POINT('Ctrl Pts',(-18.0668008166251,-32.4805946255338,
-26.5566567804152));
#18908=CARTESIAN_POINT('Ctrl Pts',(-17.8780902823329,-32.4872513271734,
-27.0230877748006));
#18909=CARTESIAN_POINT('Ctrl Pts',(-17.4929751075382,-32.5008361375027,
-27.9749670888317));
#18910=CARTESIAN_POINT('Ctrl Pts',(-17.0314707741568,-32.5140318546091,
-28.8951937896797));
#18911=CARTESIAN_POINT('Ctrl Pts',(-16.5015397434728,-32.5273436338683,
-29.7732792206115));
#18912=CARTESIAN_POINT('Ctrl Pts',(-16.1033463731395,-32.5373461850333,
-30.4330779056063));
#18913=CARTESIAN_POINT('Ctrl Pts',(-15.6665169918462,-32.5474135569235,
-31.0690828908012));
#18914=CARTESIAN_POINT('Ctrl Pts',(-15.1944318451923,-32.5577407780058,
-31.6768480222507));
#18915=CARTESIAN_POINT('Ctrl Pts',(-14.8396639790026,-32.5655015944877,
-32.1335782124655));
#18916=CARTESIAN_POINT('Ctrl Pts',(-14.464854205949,-32.5733104427942,-32.5746343421097));
#18917=CARTESIAN_POINT('Ctrl Pts',(-14.071502773811,-32.5811081476973,-32.9981282793424));
#18918=CARTESIAN_POINT('Ctrl Pts',(-13.6865705024186,-32.5887389531674,
-33.412557895866));
#18919=CARTESIAN_POINT('Ctrl Pts',(-13.2838824321487,-32.5963590551658,
-33.8101688358512));
#18920=CARTESIAN_POINT('Ctrl Pts',(-12.8648561539965,-32.6039181309599,
-34.1892397161201));
#18921=CARTESIAN_POINT('Ctrl Pts',(-12.690728806844,-32.6070593225357,-34.3467635044969));
#18922=CARTESIAN_POINT('Ctrl Pts',(-12.5137802037253,-32.6101900406833,
-34.5010863260795));
#18923=CARTESIAN_POINT('Ctrl Pts',(-12.3341122923211,-32.6133069666642,
-34.6520873049547));
#18924=CARTESIAN_POINT('Ctrl Pts',(-11.9044714632901,-32.6207604882865,
-35.0131767462544));
#18925=CARTESIAN_POINT('Ctrl Pts',(-11.4592817669126,-32.6281346776905,
-35.3552675285475));
#18926=CARTESIAN_POINT('Ctrl Pts',(-11.0005795161251,-32.6353886707295,
-35.6775580226145));
#18927=CARTESIAN_POINT('Ctrl Pts',(-10.7120429236885,-32.6399516359851,
-35.8802877907226));
#18928=CARTESIAN_POINT('Ctrl Pts',(-10.4181595332364,-32.6444671679053,
-36.0751840051366));
#18929=CARTESIAN_POINT('Ctrl Pts',(-10.1194324708849,-32.6489265593232,
-36.2620570287686));
#18930=CARTESIAN_POINT('Ctrl Pts',(-9.64128514724802,-32.6560643326964,
-36.5611689853695));
#18931=CARTESIAN_POINT('Ctrl Pts',(-9.15048443518148,-32.6633955657607,
-36.8395438344198));
#18932=CARTESIAN_POINT('Ctrl Pts',(-8.64903533700792,-32.6708320154159,
-37.0964211016395));
#18933=CARTESIAN_POINT('Ctrl Pts',(-8.1595139989821,-32.6780915773508,-37.3471881366502));
#18934=CARTESIAN_POINT('Ctrl Pts',(-7.65984521962376,-32.6854513835702,
-37.5774684233641));
#18935=CARTESIAN_POINT('Ctrl Pts',(-7.15185759008936,-32.692838483408,-37.7865857703978));
#18936=CARTESIAN_POINT('Ctrl Pts',(-6.65265100688297,-32.7000978902428,
-37.9920883264297));
#18937=CARTESIAN_POINT('Ctrl Pts',(-6.14541104409679,-32.7073835962104,
-38.1771535367277));
#18938=CARTESIAN_POINT('Ctrl Pts',(-5.63183169838603,-32.7146359478167,
-38.3411661757041));
#18939=CARTESIAN_POINT('Ctrl Pts',(-5.13068892563339,-32.7217126802112,
-38.5012071690766));
#18940=CARTESIAN_POINT('Ctrl Pts',(-4.6235103301518,-32.7287575855959,-38.6412031473821));
#18941=CARTESIAN_POINT('Ctrl Pts',(-4.11182567491083,-32.7357253567246,
-38.760603674992));
#18942=CARTESIAN_POINT('Ctrl Pts',(-4.0416738390569,-32.7366806363709,-38.7769734569035));
#18943=CARTESIAN_POINT('Ctrl Pts',(-3.97143723289658,-32.7376344831046,
-38.7929561488501));
#18944=CARTESIAN_POINT('Ctrl Pts',(-3.90111972766638,-32.7385867967441,
-38.8085503593631));
#18945=CARTESIAN_POINT('',(-3.81203560189712,-32.7398191446707,-38.8281151389029));
#18946=CARTESIAN_POINT('Ctrl Pts',(-3.81203560189712,-32.7398191446707,
-38.8281151389029));
#18947=CARTESIAN_POINT('Ctrl Pts',(-3.81241576126196,-32.7382855025916,
-38.8297590048075));
#18948=CARTESIAN_POINT('Ctrl Pts',(-3.82475182547425,-32.73673898482,-38.8286384691473));
#18949=CARTESIAN_POINT('Ctrl Pts',(-3.84211282875987,-32.7354569946303,
-38.8260188628351));
#18950=CARTESIAN_POINT('Ctrl Pts',(-3.85312928305781,-32.734643505565,-38.8243565871739));
#18951=CARTESIAN_POINT('Ctrl Pts',(-3.86616841458512,-32.7339380165885,
-38.8220883846501));
#18952=CARTESIAN_POINT('Ctrl Pts',(-3.87946219044397,-32.7333933587671,
-38.8195658815662));
#18953=CARTESIAN_POINT('Ctrl Pts',(-3.88711828467234,-32.7330796817767,
-38.8181131324371));
#18954=CARTESIAN_POINT('Ctrl Pts',(-3.89485894530581,-32.7328188570902,
-38.8165768075668));
#18955=CARTESIAN_POINT('Ctrl Pts',(-3.90234746234618,-32.7326165863604,
-38.8150307346769));
#18956=CARTESIAN_POINT('',(-3.66044414571625,-32.999999999949,-38.1725561485196));
#18957=CARTESIAN_POINT('Origin',(-3.66007809591299,-31.9999368256066,-38.1726101841992));
#18958=CARTESIAN_POINT('Origin',(-1.09910438962481,-32.9999999999995,-24.0228164161589));
#18959=CARTESIAN_POINT('Origin',(0.395029887050433,-33.,-19.6307792266203));
#18960=CARTESIAN_POINT('',(-2.14631598018565E-15,-33.,-37.126));
#18961=CARTESIAN_POINT('Origin',(-4.27642353614751E-46,-33.,-19.6));
#18962=CARTESIAN_POINT('',(-1.73899845478924E-15,-33.,-5.4));
#18963=CARTESIAN_POINT('Origin',(4.32178679520475E-32,-33.,-19.6));
#18964=CARTESIAN_POINT('Origin',(-83.5185657895723,240.,7.1898));
#18965=CARTESIAN_POINT('',(-83.9754871664968,240.,7.20575444298868));
#18966=CARTESIAN_POINT('',(-83.9754871664968,10.,7.20575444298868));
#18967=CARTESIAN_POINT('',(-83.9754871664968,240.,7.20575444298868));
#18968=CARTESIAN_POINT('',(-83.5185658464135,10.,7.64699988986701));
#18969=CARTESIAN_POINT('Origin',(-83.5185657895723,10.,7.1898));
#18970=CARTESIAN_POINT('',(-83.5185657895723,240.,7.64699991740026));
#18971=CARTESIAN_POINT('',(-83.5185657895723,240.,7.64699991740027));
#18972=CARTESIAN_POINT('Origin',(-83.5185657895723,240.,7.1898));
#18973=CARTESIAN_POINT('Origin',(-84.1601893001884,240.,1.91604590855932));
#18974=CARTESIAN_POINT('',(-84.1601893001884,240.,1.91604590855932));
#18975=CARTESIAN_POINT('',(-84.1601893001884,10.,1.91604590855932));
#18976=CARTESIAN_POINT('',(-84.1601893001884,240.,1.91604590855932));
#18977=CARTESIAN_POINT('',(-83.9754871664968,10.,7.20575444298868));
#18978=CARTESIAN_POINT('',(-83.9754871664968,240.,7.20575444298868));
#18979=CARTESIAN_POINT('Origin',(-84.6171108422431,240.,1.93200035731506));
#18980=CARTESIAN_POINT('',(-84.6171108047765,240.,1.47480035728364));
#18981=CARTESIAN_POINT('',(-84.6171108047765,10.,1.47480035728364));
#18982=CARTESIAN_POINT('',(-84.6171108042191,240.,1.47480035728363));
#18983=CARTESIAN_POINT('Origin',(-84.6171108422431,10.,1.93200035731506));
#18984=CARTESIAN_POINT('Origin',(-84.6171108422431,240.,1.93200035731506));
#18985=CARTESIAN_POINT('Origin',(-88.2560248690406,240.,1.93200005464538));
#18986=CARTESIAN_POINT('',(-88.7129463469532,94.,1.91604376992087));
#18987=CARTESIAN_POINT('',(-88.7129463469533,10.,1.91604376992089));
#18988=CARTESIAN_POINT('',(-88.7129463469533,240.,1.91604376992089));
#18989=CARTESIAN_POINT('',(-88.2560248317895,10.,1.47480005464535));
#18990=CARTESIAN_POINT('Origin',(-88.2560248690406,10.,1.93200005464538));
#18991=CARTESIAN_POINT('',(-88.2560248317894,240.,1.47480005464535));
#18992=CARTESIAN_POINT('',(-88.2560248310166,240.,1.47480005464535));
#18993=CARTESIAN_POINT('',(-88.7129463469533,240.,1.91604376992089));
#18994=CARTESIAN_POINT('Origin',(-88.2560248690406,240.,1.93200005464538));
#18995=CARTESIAN_POINT('',(-88.7129463469532,156.,1.91604376992087));
#18996=CARTESIAN_POINT('',(-88.7129463469533,240.,1.91604376992089));
#18997=CARTESIAN_POINT('',(-88.6613137679592,156.,1.72040433537528));
#18998=CARTESIAN_POINT('Origin',(-88.2560248690406,156.,1.93200005464536));
#18999=CARTESIAN_POINT('',(-88.6613137679592,152.5,1.72040433537528));
#19000=CARTESIAN_POINT('',(-88.6613137679592,125.,1.72040433537533));
#19001=CARTESIAN_POINT('',(-88.7129463469532,152.5,1.91604376992087));
#19002=CARTESIAN_POINT('Origin',(-88.2560248690406,152.5,1.93200005464536));
#19003=CARTESIAN_POINT('',(-88.7129463469532,97.5,1.91604376992087));
#19004=CARTESIAN_POINT('',(-88.7129463469533,10.,1.91604376992087));
#19005=CARTESIAN_POINT('',(-88.6613137679592,97.5,1.72040433537528));
#19006=CARTESIAN_POINT('Origin',(-88.2560248690407,97.5,1.93200005464536));
#19007=CARTESIAN_POINT('',(-88.6613137679592,94.,1.72040433537528));
#19008=CARTESIAN_POINT('',(-88.6613137679592,125.,1.72040433537533));
#19009=CARTESIAN_POINT('Origin',(-88.2560248690407,94.,1.93200005464536));
#19010=CARTESIAN_POINT('Origin',(-88.8976699005695,240.,7.20575629264396));
#19011=CARTESIAN_POINT('',(-88.8976699005693,240.,7.20575629264397));
#19012=CARTESIAN_POINT('',(-88.8976699005693,10.,7.20575629264397));
#19013=CARTESIAN_POINT('',(-88.8976699005693,240.,7.20575629264397));
#19014=CARTESIAN_POINT('',(-88.8976699005695,10.,7.20575629264396));
#19015=CARTESIAN_POINT('',(-88.7251805176636,94.,2.26637941876091));
#19016=CARTESIAN_POINT('',(-88.602988966493,94.,-1.23267722964408));
#19017=CARTESIAN_POINT('',(-88.7251805176636,97.5,2.26637941876091));
#19018=CARTESIAN_POINT('',(-88.7251805176636,109.5,2.26637941876062));
#19019=CARTESIAN_POINT('',(-88.602988966493,97.5,-1.23267722964408));
#19020=CARTESIAN_POINT('',(-88.7251805176636,152.5,2.26637941876091));
#19021=CARTESIAN_POINT('',(-88.602988966493,152.5,-1.23267722964408));
#19022=CARTESIAN_POINT('',(-88.7251805176636,156.,2.26637941876091));
#19023=CARTESIAN_POINT('',(-88.7251805176636,140.5,2.26637941876062));
#19024=CARTESIAN_POINT('',(-88.602988966493,156.,-1.23267722964408));
#19025=CARTESIAN_POINT('',(-88.8976699005695,240.,7.20575629264396));
#19026=CARTESIAN_POINT('Origin',(-89.3545916052559,240.,7.1898));
#19027=CARTESIAN_POINT('',(-89.3545915902508,240.,7.64700022691232));
#19028=CARTESIAN_POINT('',(-89.3545915902508,10.,7.64700022691232));
#19029=CARTESIAN_POINT('',(-89.3545915894617,240.,7.64700022691232));
#19030=CARTESIAN_POINT('Origin',(-89.3545916052559,10.,7.1898));
#19031=CARTESIAN_POINT('Origin',(-89.3545916052559,240.,7.1898));
#19032=CARTESIAN_POINT('Origin',(-87.179843568538,240.,-2.09770609651713));
#19033=CARTESIAN_POINT('',(-87.1798435685378,240.,-1.10710609654172));
#19034=CARTESIAN_POINT('',(-87.1798437560372,210.168910318658,-1.1070175639253));
#19035=CARTESIAN_POINT('',(-87.179843568538,240.,-1.10710609654172));
#19036=CARTESIAN_POINT('',(-86.1895845704056,240.,-2.07165720871091));
#19037=CARTESIAN_POINT('Origin',(-87.179843568538,240.,-2.09770609651713));
#19038=CARTESIAN_POINT('',(-86.1895814779368,210.16891026106,-2.07171614931348));
#19039=CARTESIAN_POINT('',(-86.1895830224171,240.,-2.07165716799088));
#19040=CARTESIAN_POINT('Origin',(-87.179843568538,210.16891026106,-2.09770609651714));
#19041=CARTESIAN_POINT('Origin',(-91.4225458282375,240.,7.64700024508122));
#19042=CARTESIAN_POINT('',(-91.1502370809002,160.69086398106,-0.150959474984408));
#19043=CARTESIAN_POINT('',(-91.1502370802217,165.16891026106,-0.151018516183347));
#19044=CARTESIAN_POINT('',(-91.1502370802217,10.,-0.150959494417115));
#19045=CARTESIAN_POINT('',(-91.422509885773,158.089291099364,7.64591352739852));
#19046=CARTESIAN_POINT('Ctrl Pts',(-91.1502370808992,160.690863980215,-0.150959475017261));
#19047=CARTESIAN_POINT('Ctrl Pts',(-91.1611044401405,160.678750249562,0.160240976735373));
#19048=CARTESIAN_POINT('Ctrl Pts',(-91.171908798288,160.65985816986,0.469637428720736));
#19049=CARTESIAN_POINT('Ctrl Pts',(-91.1825960130603,160.634416147076,0.775678685032095));
#19050=CARTESIAN_POINT('Ctrl Pts',(-91.1935447247711,160.608351603718,1.08920822087277));
#19051=CARTESIAN_POINT('Ctrl Pts',(-91.2043704433999,160.575412766701,1.39921493440177));
#19052=CARTESIAN_POINT('Ctrl Pts',(-91.2150147585291,160.535899122185,1.70402465927758));
#19053=CARTESIAN_POINT('Ctrl Pts',(-91.2253862684748,160.497398180403,2.0010223575564));
#19054=CARTESIAN_POINT('Ctrl Pts',(-91.2355855096989,160.452655642935,2.29308471703821));
#19055=CARTESIAN_POINT('Ctrl Pts',(-91.2455589474517,160.401993807497,2.57867763966742));
#19056=CARTESIAN_POINT('Ctrl Pts',(-91.2551696616191,160.353174490461,2.85388384395368));
#19057=CARTESIAN_POINT('Ctrl Pts',(-91.2645706643512,160.298859105986,3.12308164354258));
#19058=CARTESIAN_POINT('Ctrl Pts',(-91.2737150807168,160.239371174291,3.38492855100809));
#19059=CARTESIAN_POINT('Ctrl Pts',(-91.282316447733,160.183415986657,3.63122544554512));
#19060=CARTESIAN_POINT('Ctrl Pts',(-91.2906907811238,160.12288484356,3.87101810620198));
#19061=CARTESIAN_POINT('Ctrl Pts',(-91.2988003462034,160.058071561145,4.10322656962127));
#19062=CARTESIAN_POINT('Ctrl Pts',(-91.306043339373,160.0001840965,4.31062170091775));
#19063=CARTESIAN_POINT('Ctrl Pts',(-91.3130751293321,159.93888117769,4.51196700640312));
#19064=CARTESIAN_POINT('Ctrl Pts',(-91.3198699471417,159.87438616094,4.70652542981264));
#19065=CARTESIAN_POINT('Ctrl Pts',(-91.3297790113276,159.780331356449,4.99025517202031));
#19066=CARTESIAN_POINT('Ctrl Pts',(-91.3392027609184,159.679495151611,5.26011570547069));
#19067=CARTESIAN_POINT('Ctrl Pts',(-91.3480724906529,159.572278173229,5.51412499781582));
#19068=CARTESIAN_POINT('Ctrl Pts',(-91.3564464279535,159.471054316199,5.75393589978952));
#19069=CARTESIAN_POINT('Ctrl Pts',(-91.3643265813377,159.364142883558,5.97961833226728));
#19070=CARTESIAN_POINT('Ctrl Pts',(-91.3716534699302,159.251884492324,6.1894573392615));
#19071=CARTESIAN_POINT('Ctrl Pts',(-91.3734268846129,159.224713248109,6.24024718973136));
#19072=CARTESIAN_POINT('Ctrl Pts',(-91.3751678776125,159.197228780117,6.29010862809768));
#19073=CARTESIAN_POINT('Ctrl Pts',(-91.3768755873439,159.169435970213,6.33901686730338));
#19074=CARTESIAN_POINT('Ctrl Pts',(-91.3838292828133,159.056265252289,6.53816839470693));
#19075=CARTESIAN_POINT('Ctrl Pts',(-91.3902312668621,158.937981083527,6.72151906058078));
#19076=CARTESIAN_POINT('Ctrl Pts',(-91.3960599525137,158.815327877396,6.88844700203343));
#19077=CARTESIAN_POINT('Ctrl Pts',(-91.4017530576222,158.695527696678,7.05149204735754));
#19078=CARTESIAN_POINT('Ctrl Pts',(-91.4068992199656,158.571559084715,7.19886947255925));
#19079=CARTESIAN_POINT('Ctrl Pts',(-91.4114765397547,158.444129276299,7.32995272541214));
#19080=CARTESIAN_POINT('Ctrl Pts',(-91.4156198142986,158.328783024413,7.44860598315165));
#19081=CARTESIAN_POINT('Ctrl Pts',(-91.4192969911578,158.210600861146,7.55390826342646));
#19082=CARTESIAN_POINT('Ctrl Pts',(-91.4224905685872,158.090120195663,7.64536035557504));
#19083=CARTESIAN_POINT('',(-91.4225492063796,240.,7.64700017440698));
#19084=CARTESIAN_POINT('',(-91.4225478323467,109.5,7.64700017509565));
#19085=CARTESIAN_POINT('',(-91.1502391352951,240.,-0.150959565936817));
#19086=CARTESIAN_POINT('',(-91.4225478323467,240.,7.64700017509567));
#19087=CARTESIAN_POINT('',(-91.1502377658298,210.16891026106,-0.151018540084435));
#19088=CARTESIAN_POINT('',(-91.1502370802217,10.,-0.150959494417115));
#19089=CARTESIAN_POINT('',(-91.1502370802216,201.241336703105,-0.151077537950465));
#19090=CARTESIAN_POINT('',(-91.1502370802217,135.16891026106,-0.151077537949579));
#19091=CARTESIAN_POINT('',(-91.4081080207229,200.982337541971,7.23343852978063));
#19092=CARTESIAN_POINT('',(-90.7053631630961,201.688149333933,-12.8904816641867));
#19093=CARTESIAN_POINT('',(-91.4225441582107,200.906946554893,7.64683593984067));
#19094=CARTESIAN_POINT('Origin',(-91.4117791936749,199.688326127615,7.33850866702146));
#19095=CARTESIAN_POINT('',(-91.4225449586761,174.231761106401,7.6468588621714));
#19096=CARTESIAN_POINT('',(-91.4225437101757,187.58445513053,7.64688213156343));
#19097=CARTESIAN_POINT('',(-91.4081100619698,174.158178761547,7.23343848221088));
#19098=CARTESIAN_POINT('Origin',(-91.4095527286068,175.326565718172,7.27475104934389));
#19099=CARTESIAN_POINT('',(-91.150234518869,173.899179599556,-0.151077448365053));
#19100=CARTESIAN_POINT('',(-91.466387328299,174.216714670886,8.90239908498118));
#19101=CARTESIAN_POINT('',(-91.1502370802217,135.16891026106,-0.151077537949579));
#19102=CARTESIAN_POINT('Origin',(-85.2617694830787,0.,-37.5034267502444));
#19103=CARTESIAN_POINT('',(-85.2550045405388,240.,-37.7617694830788));
#19104=CARTESIAN_POINT('',(-85.,240.,-47.5));
#19105=CARTESIAN_POINT('',(-85.2550045405387,159.754833379226,-37.7617694830788));
#19106=CARTESIAN_POINT('',(-85.2550045405388,0.,-37.7617694830788));
#19107=CARTESIAN_POINT('',(-86.1895830224163,160.689411861105,-2.07165716802369));
#19108=CARTESIAN_POINT('',(-85.6707550562928,160.17058389498,-21.8848978344892));
#19109=CARTESIAN_POINT('',(-86.1895814779368,165.16891026106,-2.07171614931349));
#19110=CARTESIAN_POINT('',(-86.1895830224171,125.,-2.07165716799089));
#19111=CARTESIAN_POINT('',(-86.1895827024854,173.746680125956,-2.07178742922116));
#19112=CARTESIAN_POINT('',(-86.1895799334565,250.16891026106,-2.07177513063608));
#19113=CARTESIAN_POINT('',(-85.5296519103689,172.866617252033,-27.2734882749722));
#19114=CARTESIAN_POINT('',(-86.4195462823737,174.053356777975,6.71028542467211));
#19115=CARTESIAN_POINT('',(-85.5168996221906,173.973448438296,-27.7603998277807));
#19116=CARTESIAN_POINT('Ctrl Pts',(-85.5296529400224,172.866617252033,-27.2734883019346));
#19117=CARTESIAN_POINT('Ctrl Pts',(-85.5294051694056,172.879936167837,-27.282950280048));
#19118=CARTESIAN_POINT('Ctrl Pts',(-85.5291530761488,172.893221608861,-27.292459289597));
#19119=CARTESIAN_POINT('Ctrl Pts',(-85.5263808794139,173.042778780675,-27.3983252117718));
#19120=CARTESIAN_POINT('Ctrl Pts',(-85.5233042680249,173.208962248124,-27.5158162605795));
#19121=CARTESIAN_POINT('Ctrl Pts',(-85.5187828080737,173.556503327051,-27.6884838498872));
#19122=CARTESIAN_POINT('Ctrl Pts',(-85.5176321236685,173.708845223236,-27.7324267144512));
#19123=CARTESIAN_POINT('Ctrl Pts',(-85.5169944275167,173.881163477618,-27.7567793479867));
#19124=CARTESIAN_POINT('Ctrl Pts',(-85.5168996623808,173.927366608291,-27.7603982825249));
#19125=CARTESIAN_POINT('Ctrl Pts',(-85.5168996219168,173.973448437646,-27.7603998277807));
#19126=CARTESIAN_POINT('',(-85.5168996511951,201.16707787606,-27.7603998277757));
#19127=CARTESIAN_POINT('',(-85.5168996219168,87.5351290756718,-27.7603998277807));
#19128=CARTESIAN_POINT('',(-85.5296529400224,202.273899050654,-27.2734883019346));
#19129=CARTESIAN_POINT('Ctrl Pts',(-85.5168996219172,201.16707787606,-27.7603998277652));
#19130=CARTESIAN_POINT('Ctrl Pts',(-85.5168996462555,201.194187523906,-27.7603988983226));
#19131=CARTESIAN_POINT('Ctrl Pts',(-85.5169324614422,201.221321410613,-27.7591457369026));
#19132=CARTESIAN_POINT('Ctrl Pts',(-85.5173463827433,201.403841692821,-27.7433387201421));
#19133=CARTESIAN_POINT('Ctrl Pts',(-85.5186581362189,201.561836340902,-27.6932448759361));
#19134=CARTESIAN_POINT('Ctrl Pts',(-85.5227334784706,201.900693396916,-27.5376138342373));
#19135=CARTESIAN_POINT('Ctrl Pts',(-85.525989454525,202.076621311397,-27.4132731252101));
#19136=CARTESIAN_POINT('Ctrl Pts',(-85.5291530818457,202.247295045101,-27.2924590720428));
#19137=CARTESIAN_POINT('Ctrl Pts',(-85.5294051724155,202.26058030605,-27.2829501651077));
#19138=CARTESIAN_POINT('Ctrl Pts',(-85.5296529400224,202.273899050654,-27.2734883019346));
#19139=CARTESIAN_POINT('',(-86.1895874418486,201.394274348648,-2.07177767193933));
#19140=CARTESIAN_POINT('',(-85.9629084568382,201.696118205223,-10.7280095892727));
#19141=CARTESIAN_POINT('',(-86.1895799334565,250.16891026106,-2.07177513063608));
#19142=CARTESIAN_POINT('Origin',(-87.179843568538,240.,-2.09770609651713));
#19143=CARTESIAN_POINT('',(-86.1895827024854,48.5777698648959,-2.07166938568884));
#19144=CARTESIAN_POINT('',(-86.1895845704032,10.,-2.07165720880312));
#19145=CARTESIAN_POINT('',(-86.1895830224171,125.,-2.07165716799089));
#19146=CARTESIAN_POINT('',(-87.179843568538,10.0000000017267,-1.1071060965692));
#19147=CARTESIAN_POINT('Origin',(-87.179843568538,10.,-2.09770609651713));
#19148=CARTESIAN_POINT('',(-87.1798435684583,48.5772906749835,-1.10710609651713));
#19149=CARTESIAN_POINT('',(-87.179843568538,240.,-1.10710609654172));
#19150=CARTESIAN_POINT('Ctrl Pts',(-87.1798435684583,48.5772906749835,-1.10710609651713));
#19151=CARTESIAN_POINT('Ctrl Pts',(-86.9248460515169,48.5772906732714,-1.10710609651722));
#19152=CARTESIAN_POINT('Ctrl Pts',(-86.4167368990682,48.5772906698473,-1.31426667064276));
#19153=CARTESIAN_POINT('Ctrl Pts',(-86.1962898075195,48.5772906664231,-1.81675397804643));
#19154=CARTESIAN_POINT('Ctrl Pts',(-86.1895859577213,48.577290664711,-2.07166335818896));
#19155=CARTESIAN_POINT('Origin',(-91.4225458275046,125.,7.64700024604488));
#19156=CARTESIAN_POINT('',(-91.1502391352952,10.,-0.150959565936816));
#19157=CARTESIAN_POINT('',(-91.1502370802223,48.7302693384977,-0.150959494400732));
#19158=CARTESIAN_POINT('',(-91.1502370802217,10.,-0.150959494417115));
#19159=CARTESIAN_POINT('',(-91.4225492063796,10.,7.64700017440699));
#19160=CARTESIAN_POINT('',(-91.4225478323467,10.,7.64700017509567));
#19161=CARTESIAN_POINT('',(-91.4225478336406,49.0626287216591,7.64700018158202));
#19162=CARTESIAN_POINT('',(-91.4225478323467,240.,7.64700017509567));
#19163=CARTESIAN_POINT('',(-91.4081100617697,48.9892685002855,7.23355652001179));
#19164=CARTESIAN_POINT('Origin',(-91.4063061648805,50.488575735938,7.18189967179815));
#19165=CARTESIAN_POINT('',(-91.4663914454493,49.0478044098261,8.90251698473959));
#19166=CARTESIAN_POINT('Origin',(-86.439732156933,2.11716282610285E-14,
7.48115287365562));
#19167=CARTESIAN_POINT('',(-85.2550045405387,90.2451666207738,-37.7617694830788));
#19168=CARTESIAN_POINT('',(-85.2550045405388,10.,-37.7617694830788));
#19169=CARTESIAN_POINT('',(-85.2550045405388,2.08814536843728E-14,-37.7617694830788));
#19170=CARTESIAN_POINT('',(-85.,10.,-47.5));
#19171=CARTESIAN_POINT('',(-85.5296529400225,47.6977069909729,-27.2733702584022));
#19172=CARTESIAN_POINT('',(-86.4195493713343,48.8844465169148,6.7104033873173));
#19173=CARTESIAN_POINT('',(-85.5169027134174,48.8046217626232,-27.7602817842482));
#19174=CARTESIAN_POINT('Ctrl Pts',(-85.5296529400225,47.6977069909732,-27.2733702584019));
#19175=CARTESIAN_POINT('Ctrl Pts',(-85.5296313781617,47.6988660534225,-27.2741936726442));
#19176=CARTESIAN_POINT('Ctrl Pts',(-85.5296093697936,47.7000491003366,-27.2750341383106));
#19177=CARTESIAN_POINT('Ctrl Pts',(-85.5265457306598,47.864733477647,-27.3920297966721));
#19178=CARTESIAN_POINT('Ctrl Pts',(-85.5233606134767,48.0359841418782,-27.5136645145855));
#19179=CARTESIAN_POINT('Ctrl Pts',(-85.5187845970973,48.3877178208696,-27.6884155298322));
#19180=CARTESIAN_POINT('Ctrl Pts',(-85.5176350142258,48.540079388292,-27.732316328519));
#19181=CARTESIAN_POINT('Ctrl Pts',(-85.5169975776487,48.7122989463836,-27.7566590492999));
#19182=CARTESIAN_POINT('Ctrl Pts',(-85.5169027510985,48.7585213528315,-27.7602803291539));
#19183=CARTESIAN_POINT('Ctrl Pts',(-85.5169027129955,48.8046217616423,-27.7602817842482));
#19184=CARTESIAN_POINT('',(-85.5169027380675,75.9980993913651,-27.7602817842442));
#19185=CARTESIAN_POINT('',(-85.5169027129955,24.9506739451418,-27.7602817842482));
#19186=CARTESIAN_POINT('',(-85.5296529400225,77.1049887895941,-27.2733702584021));
#19187=CARTESIAN_POINT('Ctrl Pts',(-85.5169027129958,75.9980993913651,-27.7602817842355));
#19188=CARTESIAN_POINT('Ctrl Pts',(-85.5169027361644,76.0252253448528,-27.7602808994632));
#19189=CARTESIAN_POINT('Ctrl Pts',(-85.5169355863031,76.0523757466263,-27.7590264032791));
#19190=CARTESIAN_POINT('Ctrl Pts',(-85.5173497191199,76.2349141464003,-27.7432113090609));
#19191=CARTESIAN_POINT('Ctrl Pts',(-85.5186614494296,76.3929195712931,-27.6931183495233));
#19192=CARTESIAN_POINT('Ctrl Pts',(-85.5227844709543,76.7357449118239,-27.5356665098451));
#19193=CARTESIAN_POINT('Ctrl Pts',(-85.5261424000212,76.9162817563801,-27.4074323723502));
#19194=CARTESIAN_POINT('Ctrl Pts',(-85.5296093711099,77.1026467529724,-27.2750340880447));
#19195=CARTESIAN_POINT('Ctrl Pts',(-85.5296313526906,77.1038283586467,-27.2741946453481));
#19196=CARTESIAN_POINT('Ctrl Pts',(-85.5296529400225,77.1049887895938,-27.2733702584018));
#19197=CARTESIAN_POINT('',(-86.1895829008792,76.225345808533,-2.07166180995847));
#19198=CARTESIAN_POINT('',(-85.9629115457988,76.5272079441633,-10.7278916266275));
#19199=CARTESIAN_POINT('',(-86.1895830224156,89.3105881388947,-2.07165716804927));
#19200=CARTESIAN_POINT('',(-86.1895830224171,125.,-2.07165716799089));
#19201=CARTESIAN_POINT('',(-85.6837655609021,89.8164056004104,-21.3880467087812));
#19202=CARTESIAN_POINT('Origin',(-90.1602405269766,240.,-0.116506096516071));
#19203=CARTESIAN_POINT('',(-90.1602405269769,48.6293267514498,-1.10698805298359));
#19204=CARTESIAN_POINT('',(-90.1602405269766,10.0000000014232,-1.10710609656866));
#19205=CARTESIAN_POINT('',(-90.1602405269766,240.,-1.10710609654119));
#19206=CARTESIAN_POINT('Origin',(-90.1602405269766,10.,-0.116506096516071));
#19207=CARTESIAN_POINT('Ctrl Pts',(-91.1502370802217,48.7302693384973,-0.150959494417116));
#19208=CARTESIAN_POINT('Ctrl Pts',(-91.1481978134418,48.7261535576909,-0.209356454436636));
#19209=CARTESIAN_POINT('Ctrl Pts',(-91.1407976926904,48.7218586199748,-0.267693974370459));
#19210=CARTESIAN_POINT('Ctrl Pts',(-91.1283372729695,48.7174600485344,-0.324994382910914));
#19211=CARTESIAN_POINT('Ctrl Pts',(-91.1157452455583,48.7130150191222,-0.382900001756689));
#19212=CARTESIAN_POINT('Ctrl Pts',(-91.0979859103102,48.7084642781547,-0.439744946787971));
#19213=CARTESIAN_POINT('Ctrl Pts',(-91.0754228315439,48.7038872712157,-0.494524830335917));
#19214=CARTESIAN_POINT('Ctrl Pts',(-91.0536903920842,48.6994787626412,-0.547288042092092));
#19215=CARTESIAN_POINT('Ctrl Pts',(-91.0275021476745,48.6950459958614,-0.598134237243883));
#19216=CARTESIAN_POINT('Ctrl Pts',(-90.997222725478,48.6906596344217,-0.646190106072332));
#19217=CARTESIAN_POINT('Ctrl Pts',(-90.9744493362821,48.6873606178298,-0.682333299191454));
#19218=CARTESIAN_POINT('Ctrl Pts',(-90.9493625517783,48.6840878538826,-0.716898472762098));
#19219=CARTESIAN_POINT('Ctrl Pts',(-90.9221295102178,48.6808707383437,-0.74952958984818));
#19220=CARTESIAN_POINT('Ctrl Pts',(-90.8989401743861,48.6781313170979,-0.777315466464018));
#19221=CARTESIAN_POINT('Ctrl Pts',(-90.8741950803993,48.6754322347818,-0.803699374660562));
#19222=CARTESIAN_POINT('Ctrl Pts',(-90.8481167478037,48.6727869931066,-0.828588974924772));
#19223=CARTESIAN_POINT('Ctrl Pts',(-90.8186542630764,48.6697984817756,-0.856708467034202));
#19224=CARTESIAN_POINT('Ctrl Pts',(-90.7875354260082,48.6668876748613,-0.882884475133837));
#19225=CARTESIAN_POINT('Ctrl Pts',(-90.754982280115,48.6640649643683,-0.907076528872531));
#19226=CARTESIAN_POINT('Ctrl Pts',(-90.7219141769814,48.6611976015024,-0.931651275985065));
#19227=CARTESIAN_POINT('Ctrl Pts',(-90.6873651341951,48.6584210735915,-0.954179372117489));
#19228=CARTESIAN_POINT('Ctrl Pts',(-90.651531328564,48.6557477158637,-0.97457899335477));
#19229=CARTESIAN_POINT('Ctrl Pts',(-90.6149702380017,48.6530200995174,-0.995392646450203));
#19230=CARTESIAN_POINT('Ctrl Pts',(-90.5770707248385,48.6503997995471,-1.01399126803257));
#19231=CARTESIAN_POINT('Ctrl Pts',(-90.5380176619008,48.6479025926294,-1.03023737450473));
#19232=CARTESIAN_POINT('Ctrl Pts',(-90.5014475718154,48.6455641567919,-1.0454505622173));
#19233=CARTESIAN_POINT('Ctrl Pts',(-90.46386500779,48.643333628584,-1.05860083105306));
#19234=CARTESIAN_POINT('Ctrl Pts',(-90.4254156072683,48.6412270377925,-1.06952772875286));
#19235=CARTESIAN_POINT('Ctrl Pts',(-90.3881969671487,48.6391878787034,-1.08010485785228));
#19236=CARTESIAN_POINT('Ctrl Pts',(-90.3501653892404,48.6372648113604,-1.08859887016809));
#19237=CARTESIAN_POINT('Ctrl Pts',(-90.3114585747443,48.6354758630907,-1.09481668308289));
#19238=CARTESIAN_POINT('Ctrl Pts',(-90.2746200400321,48.6337732628177,-1.10073437793529));
#19239=CARTESIAN_POINT('Ctrl Pts',(-90.2371693608828,48.6321921265334,-1.10459033414188));
#19240=CARTESIAN_POINT('Ctrl Pts',(-90.1992390197946,48.630751603326,-1.10617296210151));
#19241=CARTESIAN_POINT('Ctrl Pts',(-90.1862932984684,48.6302599491127,-1.10671311702606));
#19242=CARTESIAN_POINT('Ctrl Pts',(-90.1732918595093,48.6297847080889,-1.10698805298359));
#19243=CARTESIAN_POINT('Ctrl Pts',(-90.1602405269769,48.6293267514498,-1.10698805298359));
#19244=CARTESIAN_POINT('Origin',(75.,380.329150788037,-1.10710609651604));
#19245=CARTESIAN_POINT('',(-74.9999999985549,-2.17984356853835,-1.10710609658366));
#19246=CARTESIAN_POINT('Origin',(-75.,9.99999999999964,-1.10710609664874));
#19247=CARTESIAN_POINT('',(-31.6013481399313,-2.1798435685359,-1.10698805307579));
#19248=CARTESIAN_POINT('',(-75.,-2.17984356853835,-1.10710609658511));
#19249=CARTESIAN_POINT('',(-31.6013481399313,-5.04640078368164,-1.10710609665413));
#19250=CARTESIAN_POINT('',(-31.6013481399313,125.043302960614,-1.10710609660751));
#19251=CARTESIAN_POINT('',(-31.5997298490981,-5.16024064559388,-1.10702930566898));
#19252=CARTESIAN_POINT('Ctrl Pts',(-31.6013481399313,-5.04640078368164,
-1.10710609665413));
#19253=CARTESIAN_POINT('Ctrl Pts',(-31.6013481395555,-5.08435506067875,
-1.10710609665414));
#19254=CARTESIAN_POINT('Ctrl Pts',(-31.6008087085902,-5.12230166002775,
-1.10710609665415));
#19255=CARTESIAN_POINT('Ctrl Pts',(-31.5997298470354,-5.16024058172863,
-1.10710609665417));
#19256=CARTESIAN_POINT('',(-75.,-5.16024052710042,-1.10710609658239));
#19257=CARTESIAN_POINT('',(-75.,-5.16024052697625,-1.10710609658511));
#19258=CARTESIAN_POINT('Origin',(-75.,10.0000000000004,-1.10710609664874));
#19259=CARTESIAN_POINT('',(-84.3160751710286,48.5272867799147,-1.10710609663493));
#19260=CARTESIAN_POINT('Origin',(-90.1602405269766,240.,-0.116506096516071));
#19261=CARTESIAN_POINT('',(-90.1602405269767,210.168910179272,-1.10704707476081));
#19262=CARTESIAN_POINT('Origin',(-90.1602405269766,210.16891026106,-0.116506096516079));
#19263=CARTESIAN_POINT('',(-90.1602405271006,240.,-1.10710609654119));
#19264=CARTESIAN_POINT('Origin',(-90.1602405269766,240.,-0.116506096516071));
#19265=CARTESIAN_POINT('',(-90.1602405269766,240.,-1.10710609654119));
#19266=CARTESIAN_POINT('Origin',(88.8976699005695,125.,7.20575629264397));
#19267=CARTESIAN_POINT('',(88.7129463469532,10.,1.91604376992089));
#19268=CARTESIAN_POINT('',(88.7129463469532,94.,1.91604376992089));
#19269=CARTESIAN_POINT('',(88.7129463469532,10.,1.91604376992089));
#19270=CARTESIAN_POINT('',(88.8976699005693,10.,7.20575629264398));
#19271=CARTESIAN_POINT('',(88.8976699005695,10.,7.20575629264397));
#19272=CARTESIAN_POINT('',(88.8976699005693,240.,7.20575629264398));
#19273=CARTESIAN_POINT('',(88.8976699005693,10.,7.20575629264398));
#19274=CARTESIAN_POINT('',(88.7129463469532,240.,1.91604376992089));
#19275=CARTESIAN_POINT('',(88.8976699005695,240.,7.20575629264397));
#19276=CARTESIAN_POINT('',(88.7129463469532,156.,1.91604376992089));
#19277=CARTESIAN_POINT('',(88.7129463469532,10.,1.91604376992089));
#19278=CARTESIAN_POINT('',(88.7251805176636,156.,2.26637941876093));
#19279=CARTESIAN_POINT('',(88.602988966493,156.,-1.23267722964406));
#19280=CARTESIAN_POINT('',(88.7251805176636,152.5,2.26637941876093));
#19281=CARTESIAN_POINT('',(88.7251805176636,140.5,2.26637941876065));
#19282=CARTESIAN_POINT('',(88.7129463469532,152.5,1.91604376992089));
#19283=CARTESIAN_POINT('',(88.602988966493,152.5,-1.23267722964406));
#19284=CARTESIAN_POINT('',(88.7129463469532,97.5,1.91604376992089));
#19285=CARTESIAN_POINT('',(88.7129463469532,10.,1.91604376992089));
#19286=CARTESIAN_POINT('',(88.7251805176636,97.5,2.26637941876093));
#19287=CARTESIAN_POINT('',(88.602988966493,97.5,-1.23267722964406));
#19288=CARTESIAN_POINT('',(88.7251805176636,94.,2.26637941876093));
#19289=CARTESIAN_POINT('',(88.7251805176636,109.5,2.26637941876065));
#19290=CARTESIAN_POINT('',(88.602988966493,94.,-1.23267722964406));
#19291=CARTESIAN_POINT('Origin',(88.2560248690407,125.,1.93200005464538));
#19292=CARTESIAN_POINT('',(88.2560248500286,10.,1.47480005464536));
#19293=CARTESIAN_POINT('',(88.2560248500286,240.,1.47480005464535));
#19294=CARTESIAN_POINT('',(88.2560248690407,125.,1.47480005464535));
#19295=CARTESIAN_POINT('Origin',(88.2560248690406,10.,1.93200005464538));
#19296=CARTESIAN_POINT('',(88.6613137679592,94.,1.7204043353753));
#19297=CARTESIAN_POINT('Origin',(88.2560248690407,94.,1.93200005464538));
#19298=CARTESIAN_POINT('',(88.6613137679592,97.5,1.7204043353753));
#19299=CARTESIAN_POINT('',(88.6613137679592,125.,1.72040433537536));
#19300=CARTESIAN_POINT('Origin',(88.2560248690407,97.5,1.93200005464538));
#19301=CARTESIAN_POINT('',(88.6613137679592,152.5,1.7204043353753));
#19302=CARTESIAN_POINT('Origin',(88.2560248690407,152.5,1.93200005464538));
#19303=CARTESIAN_POINT('',(88.6613137679592,156.,1.7204043353753));
#19304=CARTESIAN_POINT('',(88.6613137679592,125.,1.72040433537536));
#19305=CARTESIAN_POINT('Origin',(88.2560248690407,156.,1.93200005464538));
#19306=CARTESIAN_POINT('Origin',(88.2560248690407,240.,1.93200005464538));
#19307=CARTESIAN_POINT('Origin',(91.4225478323467,125.,7.64700017509568));
#19308=CARTESIAN_POINT('',(91.1502370802217,165.16891026106,-0.151018516183326));
#19309=CARTESIAN_POINT('',(91.1502370802217,173.899179599557,-0.151077537949558));
#19310=CARTESIAN_POINT('',(91.1502370802217,135.16891026106,-0.151077537949558));
#19311=CARTESIAN_POINT('',(91.4081090326823,174.158178761546,7.23343851815444));
#19312=CARTESIAN_POINT('',(91.466387328299,174.216714670886,8.9023990849812));
#19313=CARTESIAN_POINT('',(91.4225481110519,174.231842532772,7.64689003037337));
#19314=CARTESIAN_POINT('Origin',(91.4095531115244,175.32645776022,7.27476201474576));
#19315=CARTESIAN_POINT('',(91.4225440108505,200.906948563769,7.64683171999596));
#19316=CARTESIAN_POINT('',(91.4225437101757,187.58445513053,7.64688213156345));
#19317=CARTESIAN_POINT('',(91.4081100611428,200.982337541971,7.23343845852762));
#19318=CARTESIAN_POINT('Origin',(91.4117817922744,199.690165507807,7.33858308119464));
#19319=CARTESIAN_POINT('',(91.1502370802217,201.241336703128,-0.151077537949638));
#19320=CARTESIAN_POINT('',(90.7053631630962,201.688149333933,-12.8904816641867));
#19321=CARTESIAN_POINT('',(91.1502391352951,240.,-0.150959565936801));
#19322=CARTESIAN_POINT('',(91.1502370802217,10.,-0.150959494417093));
#19323=CARTESIAN_POINT('',(91.4225498927127,240.,7.64700016932285));
#19324=CARTESIAN_POINT('',(91.4225478323467,240.,7.64700017509568));
#19325=CARTESIAN_POINT('',(91.4225061979317,158.089529659113,7.64580792144055));
#19326=CARTESIAN_POINT('',(91.4225478323467,109.5,7.64700017509568));
#19327=CARTESIAN_POINT('',(91.1502370803496,160.69086398238,-0.150959490754102));
#19328=CARTESIAN_POINT('Ctrl Pts',(91.4224796631896,158.09053153226,7.64504806584753));
#19329=CARTESIAN_POINT('Ctrl Pts',(91.418590110566,158.237211718006,7.53366585175962));
#19330=CARTESIAN_POINT('Ctrl Pts',(91.4139814516888,158.380559723721,7.40168825395435));
#19331=CARTESIAN_POINT('Ctrl Pts',(91.4086839831006,158.519572037512,7.2499790930548));
#19332=CARTESIAN_POINT('Ctrl Pts',(91.4032832196575,158.661294939681,7.09531176911847));
#19333=CARTESIAN_POINT('Ctrl Pts',(91.3971665349145,158.798511646206,6.9201359660065));
#19334=CARTESIAN_POINT('Ctrl Pts',(91.3903643178391,158.930190002783,6.72532236659829));
#19335=CARTESIAN_POINT('Ctrl Pts',(91.3861309522339,159.012140140438,6.60407995665799));
#19336=CARTESIAN_POINT('Ctrl Pts',(91.3816320309654,159.091945765851,6.47523053659968));
#19337=CARTESIAN_POINT('Ctrl Pts',(91.3768745254628,159.169363374033,6.33897534190377));
#19338=CARTESIAN_POINT('Ctrl Pts',(91.3691839827228,159.294509508751,6.11871781455499));
#19339=CARTESIAN_POINT('Ctrl Pts',(91.3608178445686,159.413414657934,5.87911094666671));
#19340=CARTESIAN_POINT('Ctrl Pts',(91.35185506337,159.525620747075,5.62243099993155));
#19341=CARTESIAN_POINT('Ctrl Pts',(91.3425599036003,159.641987921792,5.35623225406319));
#19342=CARTESIAN_POINT('Ctrl Pts',(91.3326229862832,159.751150069618,5.07167049970905));
#19343=CARTESIAN_POINT('Ctrl Pts',(91.3221304724483,159.852616959373,4.7712334204717));
#19344=CARTESIAN_POINT('Ctrl Pts',(91.3213749749002,159.859922928908,4.74960090415522));
#19345=CARTESIAN_POINT('Ctrl Pts',(91.3206165962767,159.867189010503,4.72788606155045));
#19346=CARTESIAN_POINT('Ctrl Pts',(91.319855368503,159.874415024847,4.70608981187407));
#19347=CARTESIAN_POINT('Ctrl Pts',(91.3122008671031,159.947075979725,4.48691832413722));
#19348=CARTESIAN_POINT('Ctrl Pts',(91.3042462356604,160.01567890525,4.25915091170317));
#19349=CARTESIAN_POINT('Ctrl Pts',(91.2960282467117,160.079909449029,4.02383928751491));
#19350=CARTESIAN_POINT('Ctrl Pts',(91.2874611016943,160.146868943201,3.77853002495427));
#19351=CARTESIAN_POINT('Ctrl Pts',(91.2786077650195,160.209076230625,3.52502241579454));
#19352=CARTESIAN_POINT('Ctrl Pts',(91.2695117043531,160.266199084458,3.26456057527045));
#19353=CARTESIAN_POINT('Ctrl Pts',(91.2597952787622,160.32721780225,2.98633484815935));
#19354=CARTESIAN_POINT('Ctrl Pts',(91.2498019167957,160.382434222331,2.70017467020029));
#19355=CARTESIAN_POINT('Ctrl Pts',(91.2395862768144,160.431478844197,2.40764569049694));
#19356=CARTESIAN_POINT('Ctrl Pts',(91.2291451695585,160.481605919755,2.10866036425892));
#19357=CARTESIAN_POINT('Ctrl Pts',(91.2184719104721,160.525285246155,1.80302336175921));
#19358=CARTESIAN_POINT('Ctrl Pts',(91.2076259781199,160.562167119506,1.49243941382112));
#19359=CARTESIAN_POINT('Ctrl Pts',(91.1969541390247,160.598456984235,1.18684079765033));
#19360=CARTESIAN_POINT('Ctrl Pts',(91.1861151742485,160.628165667061,0.876454239687116));
#19361=CARTESIAN_POINT('Ctrl Pts',(91.1751660961986,160.651007791848,0.562913953867182));
#19362=CARTESIAN_POINT('Ctrl Pts',(91.166910899333,160.668229902795,0.326516261484498));
#19363=CARTESIAN_POINT('Ctrl Pts',(91.1585931188139,160.681549593119,0.0883261431496069));
#19364=CARTESIAN_POINT('Ctrl Pts',(91.1502370803475,160.69086398083,-0.150959490814382));
#19365=CARTESIAN_POINT('',(91.1502370802217,10.,-0.150959494417093));
#19366=CARTESIAN_POINT('Origin',(86.439732156933,0.,7.48115287365564));
#19367=CARTESIAN_POINT('',(86.1895827024854,48.5777698648959,-2.07166938568883));
#19368=CARTESIAN_POINT('',(86.1895845704056,10.,-2.0716572087109));
#19369=CARTESIAN_POINT('',(86.1895830224171,125.,-2.07165716799087));
#19370=CARTESIAN_POINT('',(85.2550045405388,10.,-37.7617694830788));
#19371=CARTESIAN_POINT('',(85.,10.,-47.5));
#19372=CARTESIAN_POINT('',(85.2550045405388,90.2451666207738,-37.7617694830788));
#19373=CARTESIAN_POINT('',(85.2550045405388,0.,-37.7617694830788));
#19374=CARTESIAN_POINT('',(86.1895830224159,89.3105881518022,-2.0716571680384));
#19375=CARTESIAN_POINT('',(85.6837655609021,89.8164056004104,-21.3880467087811));
#19376=CARTESIAN_POINT('',(86.1895829016318,76.2253468877574,-2.07166178122759));
#19377=CARTESIAN_POINT('',(86.1895830224171,125.,-2.07165716799087));
#19378=CARTESIAN_POINT('',(85.5296529400225,77.1049887895941,-27.2733702584021));
#19379=CARTESIAN_POINT('',(85.9629115457988,76.5272079441633,-10.7278916266275));
#19380=CARTESIAN_POINT('',(85.5169027129955,75.9976819525833,-27.7602817842482));
#19381=CARTESIAN_POINT('Ctrl Pts',(85.5296529400225,77.1049887895938,-27.2733702584018));
#19382=CARTESIAN_POINT('Ctrl Pts',(85.5296313521123,77.1038283275615,-27.2741946674315));
#19383=CARTESIAN_POINT('Ctrl Pts',(85.52960937111,77.1026467529752,-27.2750340880425));
#19384=CARTESIAN_POINT('Ctrl Pts',(85.5261424147533,76.916282548307,-27.4074318097539));
#19385=CARTESIAN_POINT('Ctrl Pts',(85.5227844895839,76.7357459116721,-27.5356657984137));
#19386=CARTESIAN_POINT('Ctrl Pts',(85.5186614661903,76.3929213516715,-27.6931177094604));
#19387=CARTESIAN_POINT('Ctrl Pts',(85.5173497310129,76.2349159945854,-27.7432108548855));
#19388=CARTESIAN_POINT('Ctrl Pts',(85.5169355878304,76.0523770096275,-27.7590263449539));
#19389=CARTESIAN_POINT('Ctrl Pts',(85.5169027358493,76.0252255846859,-27.7602809114969));
#19390=CARTESIAN_POINT('Ctrl Pts',(85.5169027129955,75.9980990005671,-27.7602817842482));
#19391=CARTESIAN_POINT('',(85.5169027129955,48.8050138279837,-27.7602817842482));
#19392=CARTESIAN_POINT('',(85.5169027129955,24.9506739451418,-27.7602817842482));
#19393=CARTESIAN_POINT('',(85.5296529400225,47.6977069909729,-27.2733702584021));
#19394=CARTESIAN_POINT('Ctrl Pts',(85.5169027129955,48.8033573965383,-27.7602817842482));
#19395=CARTESIAN_POINT('Ctrl Pts',(85.5169026808839,48.7568462686545,-27.7602830105406));
#19396=CARTESIAN_POINT('Ctrl Pts',(85.5170012174923,48.7102463420367,-27.7565200492808));
#19397=CARTESIAN_POINT('Ctrl Pts',(85.5176605737865,48.5375864388145,-27.7313402482795));
#19398=CARTESIAN_POINT('Ctrl Pts',(85.5188305247828,48.387471733161,-27.6866615666726));
#19399=CARTESIAN_POINT('Ctrl Pts',(85.5233920810969,48.0389073432064,-27.512462759037));
#19400=CARTESIAN_POINT('Ctrl Pts',(85.5265498587602,47.8669687129942,-27.3918721508814));
#19401=CARTESIAN_POINT('Ctrl Pts',(85.5296097900639,47.7000607278055,-27.2750180888376));
#19402=CARTESIAN_POINT('Ctrl Pts',(85.5296313791919,47.6988831046393,-27.2741936333018));
#19403=CARTESIAN_POINT('Ctrl Pts',(85.5296529400225,47.6977069909733,-27.2733702584018));
#19404=CARTESIAN_POINT('',(86.4195493713343,48.8844465169148,6.71040338731732));
#19405=CARTESIAN_POINT('Origin',(91.4225458275046,125.,7.64700024604473));
#19406=CARTESIAN_POINT('',(91.4225492063802,10.,7.64700017442163));
#19407=CARTESIAN_POINT('',(91.4225478335231,49.0626337239851,7.64700018007317));
#19408=CARTESIAN_POINT('',(91.4225478323467,10.,7.64700017509568));
#19409=CARTESIAN_POINT('',(91.150239135296,10.,-0.150959565912522));
#19410=CARTESIAN_POINT('',(91.4225478323467,10.,7.64700017509568));
#19411=CARTESIAN_POINT('',(91.1502381077597,48.7302693384985,-0.150959530140595));
#19412=CARTESIAN_POINT('',(91.1502370802217,10.,-0.150959494417093));
#19413=CARTESIAN_POINT('',(91.4081100617697,48.9892685002854,7.23355652001181));
#19414=CARTESIAN_POINT('',(91.4663914454493,49.0478044098261,8.90251698473961));
#19415=CARTESIAN_POINT('Origin',(91.4063061648805,50.4885757359379,7.18189967179817));
#19416=CARTESIAN_POINT('Ctrl Pts',(32.3986518600687,-1.18958302241474,-2.07165716808202));
#19417=CARTESIAN_POINT('Ctrl Pts',(32.0994525597268,-1.18958302241474,-2.07165716808202));
#19418=CARTESIAN_POINT('Ctrl Pts',(31.5020208503917,-1.3245616213742,-2.14246651067775));
#19419=CARTESIAN_POINT('Ctrl Pts',(30.6606687952114,-1.98477384069755,-2.48881173565668));
#19420=CARTESIAN_POINT('Ctrl Pts',(30.3986518600687,-2.72028843374285,-2.87466034576669));
#19421=CARTESIAN_POINT('Ctrl Pts',(30.3986518600687,-3.16315751404386,-3.10698805307613));
#19422=CARTESIAN_POINT('Ctrl Pts',(32.3986518600687,-1.19721221668467,-1.78030999323569));
#19423=CARTESIAN_POINT('Ctrl Pts',(32.0563630492923,-1.19721221668467,-1.78030999323569));
#19424=CARTESIAN_POINT('Ctrl Pts',(31.3840721548253,-1.37845377406305,-1.90212544184842));
#19425=CARTESIAN_POINT('Ctrl Pts',(30.6028724112421,-2.09575089894452,-2.37929253976556));
#19426=CARTESIAN_POINT('Ctrl Pts',(30.3986518600687,-2.76261489982222,-2.83342772801365));
#19427=CARTESIAN_POINT('Ctrl Pts',(30.3986518600687,-3.16315751404386,-3.10698805307613));
#19428=CARTESIAN_POINT('Ctrl Pts',(32.3986518600687,-1.45041565485402,-1.28183963939395));
#19429=CARTESIAN_POINT('Ctrl Pts',(32.019508337541,-1.45041565485403,-1.28183963939394));
#19430=CARTESIAN_POINT('Ctrl Pts',(31.2847496314967,-1.64213943665633,-1.4875798448996));
#19431=CARTESIAN_POINT('Ctrl Pts',(30.5600482565505,-2.29354392851813,-2.18565968966938));
#19432=CARTESIAN_POINT('Ctrl Pts',(30.3986518600687,-2.83668621546113,-2.76127064694583));
#19433=CARTESIAN_POINT('Ctrl Pts',(30.3986518600687,-3.16315751404386,-3.10698805307613));
#19434=CARTESIAN_POINT('Ctrl Pts',(32.3986518600687,-1.96125828368332,-1.10698805307571));
#19435=CARTESIAN_POINT('Ctrl Pts',(32.06754827758,-1.96125828368335,-1.1069880530757));
#19436=CARTESIAN_POINT('Ctrl Pts',(31.4141748940245,-2.06573191777928,-1.27933994593682));
#19437=CARTESIAN_POINT('Ctrl Pts',(30.6170929692492,-2.49118792598811,-1.99324137150176));
#19438=CARTESIAN_POINT('Ctrl Pts',(30.3986518600687,-2.91075753110003,-2.68911356587801));
#19439=CARTESIAN_POINT('Ctrl Pts',(30.3986518600687,-3.16315751404386,-3.10698805307613));
#19440=CARTESIAN_POINT('Ctrl Pts',(32.3986518600687,-2.1798435685359,-1.10698805307579));
#19441=CARTESIAN_POINT('Ctrl Pts',(32.0994525597268,-2.17984356853593,-1.10698805307579));
#19442=CARTESIAN_POINT('Ctrl Pts',(31.5020208503918,-2.24709531873078,-1.2437739707414));
#19443=CARTESIAN_POINT('Ctrl Pts',(30.6606687952114,-2.57603951871354,-1.91282621287743));
#19444=CARTESIAN_POINT('Ctrl Pts',(30.3986518600687,-2.94250238065956,-2.65818910256322));
#19445=CARTESIAN_POINT('Ctrl Pts',(30.3986518600687,-3.16315751404386,-3.10698805307613));
#19446=CARTESIAN_POINT('',(32.3986518600687,-2.1798435685359,-1.10698805307579));
#19447=CARTESIAN_POINT('',(30.3986518609396,-3.16315751404386,-3.1069880530762));
#19448=CARTESIAN_POINT('Ctrl Pts',(30.3986518600687,-3.16315751404386,-3.10698805307613));
#19449=CARTESIAN_POINT('Ctrl Pts',(30.3986518600687,-3.14356218561202,-3.06713236212141));
#19450=CARTESIAN_POINT('Ctrl Pts',(30.3998877224173,-3.12459375378248,-3.0285517401423));
#19451=CARTESIAN_POINT('Ctrl Pts',(30.4021235419035,-3.106226993994,-2.99119488199866));
#19452=CARTESIAN_POINT('Ctrl Pts',(30.404484687915,-3.08683070467563,-2.95174402420317));
#19453=CARTESIAN_POINT('Ctrl Pts',(30.4079610511671,-3.06810528877123,-2.913657681569));
#19454=CARTESIAN_POINT('Ctrl Pts',(30.4123276460871,-3.05001026544242,-2.87685351860701));
#19455=CARTESIAN_POINT('Ctrl Pts',(30.4170121288683,-3.03059792544654,-2.83737001467889));
#19456=CARTESIAN_POINT('Ctrl Pts',(30.4227210771304,-3.01191095485786,-2.79936186744875));
#19457=CARTESIAN_POINT('Ctrl Pts',(30.4292367976591,-2.99388962355028,-2.76270758953551));
#19458=CARTESIAN_POINT('Ctrl Pts',(30.4357525181879,-2.97586829224271,-2.72605331162226));
#19459=CARTESIAN_POINT('Ctrl Pts',(30.4430755564557,-2.95851237681969,-2.69075244865075));
#19460=CARTESIAN_POINT('Ctrl Pts',(30.4510417224269,-2.94175579448584,-2.65667059227029));
#19461=CARTESIAN_POINT('Ctrl Pts',(30.4566873062087,-2.92988048460599,-2.6325169434095));
#19462=CARTESIAN_POINT('Ctrl Pts',(30.4626615558989,-2.91830803795963,-2.60897929971144));
#19463=CARTESIAN_POINT('Ctrl Pts',(30.4687835975972,-2.90723031282432,-2.58644788909547));
#19464=CARTESIAN_POINT('Ctrl Pts',(30.4754069453811,-2.89524548327846,-2.56207148397967));
#19465=CARTESIAN_POINT('Ctrl Pts',(30.4822029375331,-2.88383988066573,-2.5388731907696));
#19466=CARTESIAN_POINT('Ctrl Pts',(30.4888848714038,-2.87324431396782,-2.51732246071778));
#19467=CARTESIAN_POINT('Ctrl Pts',(30.4926495214572,-2.86727469476661,-2.5051806229487));
#19468=CARTESIAN_POINT('Ctrl Pts',(30.4963769635504,-2.86156196718166,-2.4935612869044));
#19469=CARTESIAN_POINT('Ctrl Pts',(30.5000099670431,-2.85614575096013,-2.4825450367103));
#19470=CARTESIAN_POINT('Ctrl Pts',(30.5043860772837,-2.84962168366455,-2.46927548566737));
#19471=CARTESIAN_POINT('Ctrl Pts',(30.508614582969,-2.84352715888263,-2.45689654903782));
#19472=CARTESIAN_POINT('Ctrl Pts',(30.5128739568437,-2.83755890920879,-2.44478158485202));
#19473=CARTESIAN_POINT('Ctrl Pts',(30.5171553878624,-2.83155975298699,-2.43260388339113));
#19474=CARTESIAN_POINT('Ctrl Pts',(30.5214683179008,-2.8256881590559,-2.42069280864494));
#19475=CARTESIAN_POINT('Ctrl Pts',(30.5260431510254,-2.81964519324521,-2.4084277627118));
#19476=CARTESIAN_POINT('Ctrl Pts',(30.5303468157657,-2.81396041782766,-2.39688971437591));
#19477=CARTESIAN_POINT('Ctrl Pts',(30.5348823196195,-2.80812391564145,-2.38503829137735));
#19478=CARTESIAN_POINT('Ctrl Pts',(30.5398818129415,-2.80189538058629,-2.37237207769143));
#19479=CARTESIAN_POINT('Ctrl Pts',(30.5436616884794,-2.797186285929,-2.36279576501627));
#19480=CARTESIAN_POINT('Ctrl Pts',(30.5477074281524,-2.79225321565121,-2.35275391676479));
#19481=CARTESIAN_POINT('Ctrl Pts',(30.5521372944986,-2.78699663609071,-2.34203747761246));
#19482=CARTESIAN_POINT('Ctrl Pts',(30.5583531726471,-2.779620734546,-2.327000437045));
#19483=CARTESIAN_POINT('Ctrl Pts',(30.5653326078691,-2.77158743803683,-2.31063460356286));
#19484=CARTESIAN_POINT('Ctrl Pts',(30.5729410741697,-2.76317242683924,-2.29349906149842));
#19485=CARTESIAN_POINT('Ctrl Pts',(30.5802047485134,-2.75513875769715,-2.27714004874326));
#19486=CARTESIAN_POINT('Ctrl Pts',(30.5880421596206,-2.74675738277726,-2.26007993492587));
#19487=CARTESIAN_POINT('Ctrl Pts',(30.5962938763006,-2.73826094325458,-2.24279023263079));
#19488=CARTESIAN_POINT('Ctrl Pts',(30.6043647907012,-2.72995066810123,-2.22587936272956));
#19489=CARTESIAN_POINT('Ctrl Pts',(30.6128321151315,-2.72153045486729,-2.20874914980125));
#19490=CARTESIAN_POINT('Ctrl Pts',(30.6215016748628,-2.71320843375347,-2.19182085231067));
#19491=CARTESIAN_POINT('Ctrl Pts',(30.6286108796776,-2.70638421725281,-2.17793932455637));
#19492=CARTESIAN_POINT('Ctrl Pts',(30.6358551775117,-2.69962586879308,-2.16419323689683));
#19493=CARTESIAN_POINT('Ctrl Pts',(30.6431048382637,-2.69304243268725,-2.15080293335053));
#19494=CARTESIAN_POINT('Ctrl Pts',(30.6565759741516,-2.68080925855331,-2.12592141063884));
#19495=CARTESIAN_POINT('Ctrl Pts',(30.6700530040301,-2.66918026663292,-2.10226875733616));
#19496=CARTESIAN_POINT('Ctrl Pts',(30.6835662318679,-2.6580191492507,-2.07956773202637));
#19497=CARTESIAN_POINT('Ctrl Pts',(30.697520863576,-2.64649345869109,-2.05612518732888));
#19498=CARTESIAN_POINT('Ctrl Pts',(30.7115143946481,-2.63546658963676,-2.03369721484927));
#19499=CARTESIAN_POINT('Ctrl Pts',(30.7256308641581,-2.6247986520299,-2.0119992868262));
#19500=CARTESIAN_POINT('Ctrl Pts',(30.7329523942116,-2.61926570870141,-2.00074562088611));
#19501=CARTESIAN_POINT('Ctrl Pts',(30.7403077818145,-2.61382949370594,-1.98968869441759));
#19502=CARTESIAN_POINT('Ctrl Pts',(30.7477135143228,-2.60847167749423,-1.97879122624645));
#19503=CARTESIAN_POINT('Ctrl Pts',(30.7640896252787,-2.5966240725927,-1.95469392760514));
#19504=CARTESIAN_POINT('Ctrl Pts',(30.7806858176599,-2.58516217021985,-1.93140976714859));
#19505=CARTESIAN_POINT('Ctrl Pts',(30.7976155474445,-2.57397500518366,-1.90869994971307));
#19506=CARTESIAN_POINT('Ctrl Pts',(30.8099013563319,-2.56585654296511,-1.89221956399928));
#19507=CARTESIAN_POINT('Ctrl Pts',(30.82236378391,-2.55788304127673,-1.87604210383678));
#19508=CARTESIAN_POINT('Ctrl Pts',(30.8350601377529,-2.55001703925854,-1.86008498692837));
#19509=CARTESIAN_POINT('Ctrl Pts',(30.8525059158149,-2.53920854044523,-1.83815866669997));
#19510=CARTESIAN_POINT('Ctrl Pts',(30.870391971649,-2.52860228079308,-1.81664702526067));
#19511=CARTESIAN_POINT('Ctrl Pts',(30.8888885830568,-2.51811147082747,-1.79535372057792));
#19512=CARTESIAN_POINT('Ctrl Pts',(30.9071129245924,-2.50777508544411,-1.77437385305504));
#19513=CARTESIAN_POINT('Ctrl Pts',(30.9259302483366,-2.49755066778846,-1.75360571446919));
#19514=CARTESIAN_POINT('Ctrl Pts',(30.9455376314429,-2.48737265486135,-1.73289353616237));
#19515=CARTESIAN_POINT('Ctrl Pts',(30.9581439962378,-2.48082880639613,-1.71957685468483));
#19516=CARTESIAN_POINT('Ctrl Pts',(30.9710776223637,-2.47430449033756,-1.7062839491624));
#19517=CARTESIAN_POINT('Ctrl Pts',(30.9843978598418,-2.46778658518124,-1.69298140054786));
#19518=CARTESIAN_POINT('Ctrl Pts',(31.0072616292112,-2.45659880564573,-1.67014799355735));
#19519=CARTESIAN_POINT('Ctrl Pts',(31.031281532774,-2.4453852198702,-1.64727894387822));
#19520=CARTESIAN_POINT('Ctrl Pts',(31.0562766670465,-2.43429758246714,-1.62468025821738));
#19521=CARTESIAN_POINT('Ctrl Pts',(31.0799733424122,-2.42378593082929,-1.60325553963176));
#19522=CARTESIAN_POINT('Ctrl Pts',(31.1045460703,-2.41338755231726,-1.582073970324));
#19523=CARTESIAN_POINT('Ctrl Pts',(31.1298027690652,-2.40321673560627,-1.56136493069246));
#19524=CARTESIAN_POINT('Ctrl Pts',(31.154916391597,-2.39310353537793,-1.54077320533928));
#19525=CARTESIAN_POINT('Ctrl Pts',(31.1807059740485,-2.38321546830371,-1.5206489613547));
#19526=CARTESIAN_POINT('Ctrl Pts',(31.2069493991513,-2.3736479091527,-1.50118230529341));
#19527=CARTESIAN_POINT('Ctrl Pts',(31.2331427184657,-2.36409861705683,-1.48175281633754));
#19528=CARTESIAN_POINT('Ctrl Pts',(31.2597878060896,-2.35486871926341,-1.46297862405964));
#19529=CARTESIAN_POINT('Ctrl Pts',(31.2866352533664,-2.34603417550643,-1.44500954110067));
#19530=CARTESIAN_POINT('Ctrl Pts',(31.2914400538121,-2.34445308590252,-1.44179367268237));
#19531=CARTESIAN_POINT('Ctrl Pts',(31.2962512697799,-2.34288460805354,-1.43860348528328));
#19532=CARTESIAN_POINT('Ctrl Pts',(31.301067388677,-2.34132910990389,-1.43543969785455));
#19533=CARTESIAN_POINT('Ctrl Pts',(31.3387954546848,-2.32914379261449,-1.41065551301701));
#19534=CARTESIAN_POINT('Ctrl Pts',(31.3768240231739,-2.31775254535826,-1.38748641771783));
#19535=CARTESIAN_POINT('Ctrl Pts',(31.4151666285002,-2.30709426686934,-1.36580813574573));
#19536=CARTESIAN_POINT('Ctrl Pts',(31.4535092338265,-2.29643598838043,-1.34412985377362));
#19537=CARTESIAN_POINT('Ctrl Pts',(31.4921664220179,-2.28651057778527,-1.32394217995793));
#19538=CARTESIAN_POINT('Ctrl Pts',(31.5311856269855,-2.27727440975103,-1.30515638305872));
#19539=CARTESIAN_POINT('Ctrl Pts',(31.5658014184803,-2.26908056604896,-1.28849060965135));
#19540=CARTESIAN_POINT('Ctrl Pts',(31.6007027871111,-2.26142932740719,-1.27292846151599));
#19541=CARTESIAN_POINT('Ctrl Pts',(31.6359328448366,-2.25429099242121,-1.2584095278253));
#19542=CARTESIAN_POINT('Ctrl Pts',(31.6708843570061,-2.24720909649937,-1.24400538771482));
#19543=CARTESIAN_POINT('Ctrl Pts',(31.7061704211127,-2.24063122270832,-1.23062639757418));
#19544=CARTESIAN_POINT('Ctrl Pts',(31.7417126735204,-2.23456040900112,-1.2182787364128));
#19545=CARTESIAN_POINT('Ctrl Pts',(31.8069348439678,-2.22342010078926,-1.19562003567383));
#19546=CARTESIAN_POINT('Ctrl Pts',(31.873018704692,-2.21398861860181,-1.17643698181695));
#19547=CARTESIAN_POINT('Ctrl Pts',(31.9394866898302,-2.20626776197066,-1.16073323497918));
#19548=CARTESIAN_POINT('Ctrl Pts',(32.0049730482374,-2.19866093014769,-1.14526140757814));
#19549=CARTESIAN_POINT('Ctrl Pts',(32.0708316908012,-2.19271455068419,-1.13316683800419));
#19550=CARTESIAN_POINT('Ctrl Pts',(32.1366212356433,-2.18840928331417,-1.12441018934748));
#19551=CARTESIAN_POINT('Ctrl Pts',(32.2010499727066,-2.18419306719599,-1.11583466545211));
#19552=CARTESIAN_POINT('Ctrl Pts',(32.2654120025885,-2.18155072092925,-1.11046029589537));
#19553=CARTESIAN_POINT('Ctrl Pts',(32.3293149934984,-2.18044430733244,-1.10820991878669));
#19554=CARTESIAN_POINT('Ctrl Pts',(32.3524933652583,-2.18004299801496,-1.10739368035274));
#19555=CARTESIAN_POINT('Ctrl Pts',(32.3756115922976,-2.1798435685359,-1.10698805307579));
#19556=CARTESIAN_POINT('Ctrl Pts',(32.3986518600687,-2.1798435685359,-1.10698805307579));
#19557=CARTESIAN_POINT('',(32.3986518599853,-1.18958379640971,-2.07165718841436));
#19558=CARTESIAN_POINT('Ctrl Pts',(32.398651859902,-1.18958302241474,-2.07165716808202));
#19559=CARTESIAN_POINT('Ctrl Pts',(32.3346422040564,-1.1895830224201,-2.07165716808483));
#19560=CARTESIAN_POINT('Ctrl Pts',(32.2700444776423,-1.19267517430806,-2.07327930110503));
#19561=CARTESIAN_POINT('Ctrl Pts',(32.2052452272888,-1.19894824008349,-2.07657013140733));
#19562=CARTESIAN_POINT('Ctrl Pts',(32.1387701224086,-1.20538354146534,-2.07994606999143));
#19563=CARTESIAN_POINT('Ctrl Pts',(32.0720833419994,-1.21516657010935,-2.08507821562205));
#19564=CARTESIAN_POINT('Ctrl Pts',(32.0056294445682,-1.2283507178486,-2.09199457748459));
#19565=CARTESIAN_POINT('Ctrl Pts',(31.9381845129124,-1.2417314822219,-2.09901408380637));
#19566=CARTESIAN_POINT('Ctrl Pts',(31.8709800372762,-1.25861561520492,-2.10787144612931));
#19567=CARTESIAN_POINT('Ctrl Pts',(31.8045008710764,-1.27901430465621,-2.11857253356832));
#19568=CARTESIAN_POINT('Ctrl Pts',(31.7580379850346,-1.29327113183315,-2.12605161964331));
#19569=CARTESIAN_POINT('Ctrl Pts',(31.7119298323268,-1.30924378596549,-2.1344308230677));
#19570=CARTESIAN_POINT('Ctrl Pts',(31.6663452229722,-1.32692333882069,-2.14370546011916));
#19571=CARTESIAN_POINT('Ctrl Pts',(31.6424366239209,-1.33619605929815,-2.14856989971288));
#19572=CARTESIAN_POINT('Ctrl Pts',(31.6186784341216,-1.34593524228204,-2.15367904405002));
#19573=CARTESIAN_POINT('Ctrl Pts',(31.5950654485173,-1.35615179502602,-2.15903861504107));
#19574=CARTESIAN_POINT('Ctrl Pts',(31.5736574472305,-1.36541432446448,-2.16389770844822));
#19575=CARTESIAN_POINT('Ctrl Pts',(31.5523668089214,-1.37507006200527,-2.168963077572));
#19576=CARTESIAN_POINT('Ctrl Pts',(31.5311856269854,-1.38513300296624,-2.17424206431152));
#19577=CARTESIAN_POINT('Ctrl Pts',(31.4916183750255,-1.40393095870188,-2.1841034119477));
#19578=CARTESIAN_POINT('Ctrl Pts',(31.4524312428667,-1.424147788386,-2.19470909633277));
#19579=CARTESIAN_POINT('Ctrl Pts',(31.413582494786,-1.44586812809627,-2.20610351728318));
#19580=CARTESIAN_POINT('Ctrl Pts',(31.3757100952011,-1.46704259124545,-2.21721157313032));
#19581=CARTESIAN_POINT('Ctrl Pts',(31.3381589156375,-1.48964627081482,-2.22906939135403));
#19582=CARTESIAN_POINT('Ctrl Pts',(31.3009214540998,-1.51378952544463,-2.24173486574506));
#19583=CARTESIAN_POINT('Ctrl Pts',(31.2723644827556,-1.53230470349785,-2.25144786911076));
#19584=CARTESIAN_POINT('Ctrl Pts',(31.2439945440796,-1.55173196295267,-2.26163930486764));
#19585=CARTESIAN_POINT('Ctrl Pts',(31.216100683807,-1.57190988226939,-2.27222146133855));
#19586=CARTESIAN_POINT('Ctrl Pts',(31.1893677826408,-1.5912479845458,-2.28236318214371));
#19587=CARTESIAN_POINT('Ctrl Pts',(31.1630723216537,-1.61127503539208,-2.29286350098037));
#19588=CARTESIAN_POINT('Ctrl Pts',(31.1374399400818,-1.63180843076821,-2.30362442990196));
#19589=CARTESIAN_POINT('Ctrl Pts',(31.1116627099569,-1.65245786033346,-2.31444616881813));
#19590=CARTESIAN_POINT('Ctrl Pts',(31.0865563823317,-1.67361909169236,-2.32553132371951));
#19591=CARTESIAN_POINT('Ctrl Pts',(31.0623168274538,-1.69507008572455,-2.33676167427713));
#19592=CARTESIAN_POINT('Ctrl Pts',(31.0377308669436,-1.71682763427835,-2.34815251691906));
#19593=CARTESIAN_POINT('Ctrl Pts',(31.014036889118,-1.7388829573473,-2.35969256542399));
#19594=CARTESIAN_POINT('Ctrl Pts',(30.9914003573152,-1.76097167386994,-2.37124179446914));
#19595=CARTESIAN_POINT('Ctrl Pts',(30.9890788190829,-1.76323702972737,-2.37242625050756));
#19596=CARTESIAN_POINT('Ctrl Pts',(30.9867683679778,-1.76550271155251,-2.37361079023268));
#19597=CARTESIAN_POINT('Ctrl Pts',(30.984469158375,-1.76776841738331,-2.37479525405016));
#19598=CARTESIAN_POINT('Ctrl Pts',(30.9633511153768,-1.78857873110929,-2.38567445262208));
#19599=CARTESIAN_POINT('Ctrl Pts',(30.9431706866194,-1.80939474515716,-2.39658634879815));
#19600=CARTESIAN_POINT('Ctrl Pts',(30.9237183828624,-1.83034058657431,-2.40758243800446));
#19601=CARTESIAN_POINT('Ctrl Pts',(30.9039450594013,-1.85163209541963,-2.4187599947298));
#19602=CARTESIAN_POINT('Ctrl Pts',(30.8849238440706,-1.87305804772579,-2.43002470085787));
#19603=CARTESIAN_POINT('Ctrl Pts',(30.8664685284295,-1.89478492197291,-2.44145166546122));
#19604=CARTESIAN_POINT('Ctrl Pts',(30.8558193186217,-1.90732190843387,-2.44804532909147));
#19605=CARTESIAN_POINT('Ctrl Pts',(30.8453591707438,-1.91995972737529,-2.4546933907637));
#19606=CARTESIAN_POINT('Ctrl Pts',(30.8350578450347,-1.9327351860111,-2.4614131251773));
#19607=CARTESIAN_POINT('Ctrl Pts',(30.8171087503432,-1.95499522547179,-2.47312163267408));
#19608=CARTESIAN_POINT('Ctrl Pts',(30.7996395013955,-1.97767167430776,-2.48504683991599));
#19609=CARTESIAN_POINT('Ctrl Pts',(30.7825085803412,-2.00097357836882,-2.49728939503698));
#19610=CARTESIAN_POINT('Ctrl Pts',(30.7704607219864,-2.01736137436845,-2.50589935649382));
#19611=CARTESIAN_POINT('Ctrl Pts',(30.7585810116857,-2.034059137069,-2.51466664497269));
#19612=CARTESIAN_POINT('Ctrl Pts',(30.7468328695452,-2.05114710332757,-2.52363093758199));
#19613=CARTESIAN_POINT('Ctrl Pts',(30.7324155581909,-2.07211744289401,-2.53463191084854));
#19614=CARTESIAN_POINT('Ctrl Pts',(30.7182016007456,-2.09366369234566,-2.54590550248597));
#19615=CARTESIAN_POINT('Ctrl Pts',(30.7040792370616,-2.11605872104025,-2.55762328471416));
#19616=CARTESIAN_POINT('Ctrl Pts',(30.6904125265947,-2.13773118182066,-2.56896299672066));
#19617=CARTESIAN_POINT('Ctrl Pts',(30.6768313880238,-2.1601987112081,-2.580718824282));
#19618=CARTESIAN_POINT('Ctrl Pts',(30.6632767171581,-2.18373127125876,-2.59305262404761));
#19619=CARTESIAN_POINT('Ctrl Pts',(30.6563493561204,-2.19575801401237,-2.59935603670803));
#19620=CARTESIAN_POINT('Ctrl Pts',(30.6494296130211,-2.20806328682676,-2.60581050345046));
#19621=CARTESIAN_POINT('Ctrl Pts',(30.64251442355,-2.22068532158025,-2.61243812934836));
#19622=CARTESIAN_POINT('Ctrl Pts',(30.633730527113,-2.23671823673903,-2.62085675327076));
#19623=CARTESIAN_POINT('Ctrl Pts',(30.6249543268479,-2.2532716897056,-2.62954280230926));
#19624=CARTESIAN_POINT('Ctrl Pts',(30.6164181041565,-2.26994598221847,-2.63828716257725));
#19625=CARTESIAN_POINT('Ctrl Pts',(30.607802227315,-2.28677586774328,-2.64711311919186));
#19626=CARTESIAN_POINT('Ctrl Pts',(30.599430988246,-2.30372865797361,-2.65599838534361));
#19627=CARTESIAN_POINT('Ctrl Pts',(30.5914962790127,-2.32036967706711,-2.66471555902794));
#19628=CARTESIAN_POINT('Ctrl Pts',(30.5830496898955,-2.33808423303149,-2.67399509054068));
#19629=CARTESIAN_POINT('Ctrl Pts',(30.575097934595,-2.35544523122098,-2.68308402062973));
#19630=CARTESIAN_POINT('Ctrl Pts',(30.5678159845277,-2.37190490227063,-2.69169559094897));
#19631=CARTESIAN_POINT('Ctrl Pts',(30.5621522971587,-2.38470675207192,-2.69839341798619));
#19632=CARTESIAN_POINT('Ctrl Pts',(30.5568923983875,-2.39696276854124,-2.70480216423426));
#19633=CARTESIAN_POINT('Ctrl Pts',(30.5520984001282,-2.4084086268577,-2.71078328011549));
#19634=CARTESIAN_POINT('Ctrl Pts',(30.546281570699,-2.42229653459101,-2.71804050654659));
#19635=CARTESIAN_POINT('Ctrl Pts',(30.5411449454084,-2.43498785662748,-2.72468993989523));
#19636=CARTESIAN_POINT('Ctrl Pts',(30.5364139156105,-2.44697832383483,-2.73098398508956));
#19637=CARTESIAN_POINT('Ctrl Pts',(30.5314649878017,-2.45952103845256,-2.73756791641587));
#19638=CARTESIAN_POINT('Ctrl Pts',(30.5269603981533,-2.47129723629565,-2.74376322223462));
#19639=CARTESIAN_POINT('Ctrl Pts',(30.5226399296747,-2.48289646128686,-2.74987216809521));
#19640=CARTESIAN_POINT('Ctrl Pts',(30.518296220004,-2.49455808224684,-2.75601397594403));
#19641=CARTESIAN_POINT('Ctrl Pts',(30.5141388103257,-2.50604104252878,-2.76206864088598));
#19642=CARTESIAN_POINT('Ctrl Pts',(30.5099504726967,-2.51796146474271,-2.76835331420286));
#19643=CARTESIAN_POINT('Ctrl Pts',(30.5068930455432,-2.52666320414034,-2.77294103671982));
#19644=CARTESIAN_POINT('Ctrl Pts',(30.5038199788477,-2.53559837974523,-2.7776515112689));
#19645=CARTESIAN_POINT('Ctrl Pts',(30.5006632754269,-2.54501184601788,-2.78261110919667));
#19646=CARTESIAN_POINT('Ctrl Pts',(30.4941715965068,-2.56437039587871,-2.79281039402903));
#19647=CARTESIAN_POINT('Ctrl Pts',(30.4873410601043,-2.58573629406329,-2.8040426650707));
#19648=CARTESIAN_POINT('Ctrl Pts',(30.480509673403,-2.60862219767081,-2.8160620828604));
#19649=CARTESIAN_POINT('Ctrl Pts',(30.4742950988252,-2.62944171220983,-2.82699625647725));
#19650=CARTESIAN_POINT('Ctrl Pts',(30.4680803880606,-2.65151895409491,-2.83858180035217));
#19651=CARTESIAN_POINT('Ctrl Pts',(30.4620818929977,-2.67446852749651,-2.85062252993042));
#19652=CARTESIAN_POINT('Ctrl Pts',(30.4585300145708,-2.68805761839623,-2.85775218614994));
#19653=CARTESIAN_POINT('Ctrl Pts',(30.4550531570172,-2.70195220868582,-2.86504122057215));
#19654=CARTESIAN_POINT('Ctrl Pts',(30.4516881777965,-2.71606936798955,-2.87244703732623));
#19655=CARTESIAN_POINT('Ctrl Pts',(30.4438677107579,-2.74887871740004,-2.88965871740485));
#19656=CARTESIAN_POINT('Ctrl Pts',(30.4366461847947,-2.78288385107908,-2.90749770209764));
#19657=CARTESIAN_POINT('Ctrl Pts',(30.4301832531955,-2.8182124464754,-2.92603097058708));
#19658=CARTESIAN_POINT('Ctrl Pts',(30.4239327767193,-2.85237968947845,-2.94395499731432));
#19659=CARTESIAN_POINT('Ctrl Pts',(30.4183916394953,-2.88778512124088,-2.9625285739164));
#19660=CARTESIAN_POINT('Ctrl Pts',(30.4137491058945,-2.9245335707045,-2.98180669332193));
#19661=CARTESIAN_POINT('Ctrl Pts',(30.4090823785368,-2.961473528325,-3.00118527729588));
#19662=CARTESIAN_POINT('Ctrl Pts',(30.4053230848592,-2.99977101325815,-3.02127601576918));
#19663=CARTESIAN_POINT('Ctrl Pts',(30.4027156060795,-3.03951563662852,-3.04212591845202));
#19664=CARTESIAN_POINT('Ctrl Pts',(30.4003209117344,-3.07601688280368,-3.0612743558007));
#19665=CARTESIAN_POINT('Ctrl Pts',(30.3988979318829,-3.11373888330485,-3.08106319697608));
#19666=CARTESIAN_POINT('Ctrl Pts',(30.3986808809419,-3.15273279892092,-3.10151928076486));
#19667=CARTESIAN_POINT('Ctrl Pts',(30.3986615945299,-3.1561976662861,-3.1033369391359));
#19668=CARTESIAN_POINT('Ctrl Pts',(30.3986518600687,-3.15967256218051,-3.1051598584414));
#19669=CARTESIAN_POINT('Ctrl Pts',(30.3986518600687,-3.16315751404386,-3.10698805307613));
#19670=CARTESIAN_POINT('Ctrl Pts',(32.3986518600686,-2.17984356853765,-1.10710609651712));
#19671=CARTESIAN_POINT('Ctrl Pts',(32.3986518600686,-1.92484706998011,-1.10710609651721));
#19672=CARTESIAN_POINT('Ctrl Pts',(32.3986518600686,-1.41673991406472,-1.31426493145134));
#19673=CARTESIAN_POINT('Ctrl Pts',(32.3986518600686,-1.19629151388454,-1.81674892884995));
#19674=CARTESIAN_POINT('Ctrl Pts',(32.3986518600686,-1.18958611839171,-2.07165724952208));
#19675=CARTESIAN_POINT('Ctrl Pts',(27.3986518600687,9.74156870921679,-47.5));
#19676=CARTESIAN_POINT('Ctrl Pts',(27.4001068466624,9.73781194998218,-47.5));
#19677=CARTESIAN_POINT('Ctrl Pts',(27.4015619666288,9.73405485629774,-47.4999988971129));
#19678=CARTESIAN_POINT('Ctrl Pts',(27.6723107614156,9.0349810365348,-47.4996162692434));
#19679=CARTESIAN_POINT('Ctrl Pts',(28.2164336630953,7.62961801473709,-47.4253415387566));
#19680=CARTESIAN_POINT('Ctrl Pts',(28.9937508180567,5.55329555449096,-47.0891242957416));
#19681=CARTESIAN_POINT('Ctrl Pts',(29.6829354702486,3.54813336520481,-46.5159225782322));
#19682=CARTESIAN_POINT('Ctrl Pts',(30.2202094088049,1.65686158876845,-45.686979695307));
#19683=CARTESIAN_POINT('Ctrl Pts',(30.3923861907491,0.536239615355144,-44.9455231101125));
#19684=CARTESIAN_POINT('Ctrl Pts',(30.3983233021037,0.0483465458774351,
-44.5443986468253));
#19685=CARTESIAN_POINT('Ctrl Pts',(27.3986518600687,9.74156870921679,-47.5));
#19686=CARTESIAN_POINT('Ctrl Pts',(27.4002909462189,9.7379306678213,-47.5));
#19687=CARTESIAN_POINT('Ctrl Pts',(27.4019321822725,9.73429393024089,-47.4999982746654));
#19688=CARTESIAN_POINT('Ctrl Pts',(27.7070119078452,9.05738524246701,-47.4995922313288));
#19689=CARTESIAN_POINT('Ctrl Pts',(28.320295020788,7.69664802722081,-47.4062111677291));
#19690=CARTESIAN_POINT('Ctrl Pts',(29.1744227425109,5.69340005485003,-46.9887372610045));
#19691=CARTESIAN_POINT('Ctrl Pts',(29.8865901829836,3.7746935461447,-46.2983088141009));
#19692=CARTESIAN_POINT('Ctrl Pts',(30.3673782344992,1.9938688989811,-45.3508587780313));
#19693=CARTESIAN_POINT('Ctrl Pts',(30.4455936376627,0.967923477850583,-44.579997138213));
#19694=CARTESIAN_POINT('Ctrl Pts',(30.4035145625798,0.529047691511037,-44.1936655296717));
#19695=CARTESIAN_POINT('Ctrl Pts',(27.3986518600687,9.74156870921679,-47.5));
#19696=CARTESIAN_POINT('Ctrl Pts',(27.4006152461276,9.73814000489499,-47.5));
#19697=CARTESIAN_POINT('Ctrl Pts',(27.4025779088267,9.73471072911843,-47.4999983993261));
#19698=CARTESIAN_POINT('Ctrl Pts',(27.7678792533292,9.09668185976455,-47.4994616719446));
#19699=CARTESIAN_POINT('Ctrl Pts',(28.5020196443256,7.81401698267108,-47.3864821779972));
#19700=CARTESIAN_POINT('Ctrl Pts',(29.5232109761495,5.93863223815404,-46.8808178123365));
#19701=CARTESIAN_POINT('Ctrl Pts',(30.3686168277673,4.1711124376227,-46.0462421787861));
#19702=CARTESIAN_POINT('Ctrl Pts',(30.9206851089311,2.58105566047439,-44.9112202082546));
#19703=CARTESIAN_POINT('Ctrl Pts',(30.9786290605915,1.71771198289333,-44.0195485256561));
#19704=CARTESIAN_POINT('Ctrl Pts',(30.9090360793864,1.36126062884252,-43.5938087790686));
#19705=CARTESIAN_POINT('Ctrl Pts',(27.3986518600687,9.74156870921679,-47.5));
#19706=CARTESIAN_POINT('Ctrl Pts',(27.4009386934459,9.73834888432948,-47.5));
#19707=CARTESIAN_POINT('Ctrl Pts',(27.4032244662107,9.73512800189573,-47.4999984764522));
#19708=CARTESIAN_POINT('Ctrl Pts',(27.8287080662586,9.13594202012953,-47.499456784974));
#19709=CARTESIAN_POINT('Ctrl Pts',(28.6837509703383,7.93132988144034,-47.3902846178867));
#19710=CARTESIAN_POINT('Ctrl Pts',(29.8969791920743,6.16229400823453,-46.8987626975258));
#19711=CARTESIAN_POINT('Ctrl Pts',(30.9547322177853,4.47644660731874,-46.0721596079573));
#19712=CARTESIAN_POINT('Ctrl Pts',(31.7472205985294,2.9237021243542,-44.9057987273921));
#19713=CARTESIAN_POINT('Ctrl Pts',(31.9658274315479,2.03838297009363,-43.9089677005183));
#19714=CARTESIAN_POINT('Ctrl Pts',(31.9518299056423,1.66073822605545,-43.3906881746747));
#19715=CARTESIAN_POINT('Ctrl Pts',(27.3986518600687,9.74156870921679,-47.5));
#19716=CARTESIAN_POINT('Ctrl Pts',(27.4010768377254,9.73843807652037,-47.5));
#19717=CARTESIAN_POINT('Ctrl Pts',(27.4035020376688,9.73530716511758,-47.4999984682123));
#19718=CARTESIAN_POINT('Ctrl Pts',(27.8547500289811,9.15274564864858,-47.499467040616));
#19719=CARTESIAN_POINT('Ctrl Pts',(28.7616215317798,7.98160979715038,-47.3963076927175));
#19720=CARTESIAN_POINT('Ctrl Pts',(30.0571501233823,6.25134108027863,-46.9293392996411));
#19721=CARTESIAN_POINT('Ctrl Pts',(31.2057912103687,4.58037258920683,-46.1332258031004));
#19722=CARTESIAN_POINT('Ctrl Pts',(32.1012477746292,3.00431277550985,-44.981916243482));
#19723=CARTESIAN_POINT('Ctrl Pts',(32.3882090778694,2.07046113099877,-43.9521154307118));
#19724=CARTESIAN_POINT('Ctrl Pts',(32.3981042634603,1.66388357310066,-43.3949981205907));
#19725=CARTESIAN_POINT('',(32.3981042634603,1.66388357310067,-43.3949981205908));
#19726=CARTESIAN_POINT('',(30.3983233021037,0.0483465458770591,-44.5443986468253));
#19727=CARTESIAN_POINT('Ctrl Pts',(32.3981042634603,1.66388357310059,-43.3949981205907));
#19728=CARTESIAN_POINT('Ctrl Pts',(32.126522081365,1.66196945861246,-43.392375284445));
#19729=CARTESIAN_POINT('Ctrl Pts',(31.854646524538,1.61374309558388,-43.4235462244065));
#19730=CARTESIAN_POINT('Ctrl Pts',(31.6049175361915,1.5253126457936,-43.4843852029028));
#19731=CARTESIAN_POINT('Ctrl Pts',(31.4442660589688,1.46842504742409,-43.523523117299));
#19732=CARTESIAN_POINT('Ctrl Pts',(31.2927793507794,1.39489844027035,-43.5749395430898));
#19733=CARTESIAN_POINT('Ctrl Pts',(31.1564366110902,1.30635069460775,-43.6375422240906));
#19734=CARTESIAN_POINT('Ctrl Pts',(31.0984051805546,1.26866220189294,-43.6641877436255));
#19735=CARTESIAN_POINT('Ctrl Pts',(31.0431173382354,1.22825240375129,-43.6928598220506));
#19736=CARTESIAN_POINT('Ctrl Pts',(30.9907832347967,1.18545070852947,-43.7233211666536));
#19737=CARTESIAN_POINT('Ctrl Pts',(30.7392675841402,0.979747438279947,-43.8697171953288));
#19738=CARTESIAN_POINT('Ctrl Pts',(30.5560404041799,0.718857597607563,-44.0574006052653));
#19739=CARTESIAN_POINT('Ctrl Pts',(30.4643838756744,0.439435777289319,-44.2599634899676));
#19740=CARTESIAN_POINT('Ctrl Pts',(30.4225089624357,0.311776955014429,-44.3525079421806));
#19741=CARTESIAN_POINT('Ctrl Pts',(30.3997477874616,0.180249385522734,-44.4481586141431));
#19742=CARTESIAN_POINT('Ctrl Pts',(30.3983233041335,0.0483467338320664,
-44.5443985096882));
#19743=CARTESIAN_POINT('',(27.3986518600687,9.74156870921679,-47.5));
#19744=CARTESIAN_POINT('Ctrl Pts',(27.3986518600687,9.74156870921679,-47.5));
#19745=CARTESIAN_POINT('Ctrl Pts',(27.4001081034957,9.73780870485249,-47.5));
#19746=CARTESIAN_POINT('Ctrl Pts',(27.4015632448265,9.73405162582771,-47.4999988952936));
#19747=CARTESIAN_POINT('Ctrl Pts',(27.4030168268826,9.73029861403489,-47.4999968410781));
#19748=CARTESIAN_POINT('Ctrl Pts',(27.4552830128446,9.59535225069728,-47.4999229780253));
#19749=CARTESIAN_POINT('Ctrl Pts',(27.5060568528546,9.4643451762144,-47.4984680455293));
#19750=CARTESIAN_POINT('Ctrl Pts',(27.5552693563367,9.33735882392173,-47.4958728770914));
#19751=CARTESIAN_POINT('Ctrl Pts',(27.606788677106,9.20442003491119,-47.493156061125));
#19752=CARTESIAN_POINT('Ctrl Pts',(27.6565967980205,9.07588755461847,-47.4891893527931));
#19753=CARTESIAN_POINT('Ctrl Pts',(27.7046156133859,8.95180011746431,-47.4842355535162));
#19754=CARTESIAN_POINT('Ctrl Pts',(27.7092803763966,8.93974570748908,-47.4837543192447));
#19755=CARTESIAN_POINT('Ctrl Pts',(27.7139282549613,8.92773320629413,-47.4832637612891));
#19756=CARTESIAN_POINT('Ctrl Pts',(27.7185591784318,8.91576262461532,-47.4827641153695));
#19757=CARTESIAN_POINT('Ctrl Pts',(27.7683915772031,8.78694969917018,-47.4773875301448));
#19758=CARTESIAN_POINT('Ctrl Pts',(27.816275426834,8.66298868963812,-47.47095957336));
#19759=CARTESIAN_POINT('Ctrl Pts',(27.8622385337177,8.54375455397547,-47.463743086239));
#19760=CARTESIAN_POINT('Ctrl Pts',(27.907684197688,8.42586273093529,-47.4566078408002));
#19761=CARTESIAN_POINT('Ctrl Pts',(27.9512527028021,8.31259146922787,-47.448701658842));
#19762=CARTESIAN_POINT('Ctrl Pts',(27.9930011733251,8.203798052347,-47.4402452066884));
#19763=CARTESIAN_POINT('Ctrl Pts',(28.0413230709707,8.07787477206454,-47.4304572597219));
#19764=CARTESIAN_POINT('Ctrl Pts',(28.0872011640191,7.95795213226545,-47.4199281189139));
#19765=CARTESIAN_POINT('Ctrl Pts',(28.1303664868732,7.84479314045511,-47.4090642239045));
#19766=CARTESIAN_POINT('Ctrl Pts',(28.1581234321604,7.77202760236227,-47.4020783259791));
#19767=CARTESIAN_POINT('Ctrl Pts',(28.1847595792739,7.70205810607516,-47.3949543984872));
#19768=CARTESIAN_POINT('Ctrl Pts',(28.210212000448,7.6350804754774,-47.3878021176535));
#19769=CARTESIAN_POINT('Ctrl Pts',(28.2139615883551,7.62521349614309,-47.3867484612827));
#19770=CARTESIAN_POINT('Ctrl Pts',(28.2176854970638,7.61541143841829,-47.3856941894465));
#19771=CARTESIAN_POINT('Ctrl Pts',(28.2213835388055,7.60567490259001,-47.3846396486202));
#19772=CARTESIAN_POINT('Ctrl Pts',(28.2435773691602,7.54724099634709,-47.378310812486));
#19773=CARTESIAN_POINT('Ctrl Pts',(28.2648382158188,7.4911710216114,-47.3719772375024));
#19774=CARTESIAN_POINT('Ctrl Pts',(28.2857119360271,7.43605814281559,-47.3655189682385));
#19775=CARTESIAN_POINT('Ctrl Pts',(28.2967396567066,7.40694165437283,-47.3621070230364));
#19776=CARTESIAN_POINT('Ctrl Pts',(28.3076592125109,7.37809242045275,-47.3586593925381));
#19777=CARTESIAN_POINT('Ctrl Pts',(28.3185502505063,7.34930387627133,-47.3551526999868));
#19778=CARTESIAN_POINT('Ctrl Pts',(28.3303516379577,7.31810898335189,-47.3513528934404));
#19779=CARTESIAN_POINT('Ctrl Pts',(28.342117440554,7.28698433142743,-47.347479141474));
#19780=CARTESIAN_POINT('Ctrl Pts',(28.3527284107868,7.25888695631712,-47.3439219492883));
#19781=CARTESIAN_POINT('Ctrl Pts',(28.3562814382239,7.24947869840247,-47.3427308422399));
#19782=CARTESIAN_POINT('Ctrl Pts',(28.3597050788654,7.24040978361506,-47.3415756733389));
#19783=CARTESIAN_POINT('Ctrl Pts',(28.3629575733261,7.23179101223908,-47.3404723025303));
#19784=CARTESIAN_POINT('Ctrl Pts',(28.369576217905,7.21425229383925,-47.338227004557));
#19785=CARTESIAN_POINT('Ctrl Pts',(28.3754905709332,7.19858150693918,-47.3361985419529));
#19786=CARTESIAN_POINT('Ctrl Pts',(28.3821482317165,7.18094353394983,-47.3338897470971));
#19787=CARTESIAN_POINT('Ctrl Pts',(28.3885329390671,7.16402868961331,-47.3316756091338));
#19788=CARTESIAN_POINT('Ctrl Pts',(28.3956015120075,7.14530442922005,-47.3292047050697));
#19789=CARTESIAN_POINT('Ctrl Pts',(28.4046212501485,7.1213958320004,-47.3259963763051));
#19790=CARTESIAN_POINT('Ctrl Pts',(28.4138337902733,7.09697617504662,-47.3227194677058));
#19791=CARTESIAN_POINT('Ctrl Pts',(28.4250793111882,7.06714573742561,-47.3186646085582));
#19792=CARTESIAN_POINT('Ctrl Pts',(28.4370302953724,7.03540331154919,-47.3142583095005));
#19793=CARTESIAN_POINT('Ctrl Pts',(28.4479519967657,7.0063947134642,-47.3102315045265));
#19794=CARTESIAN_POINT('Ctrl Pts',(28.4594627160889,6.97578941282846,-47.3059108097747));
#19795=CARTESIAN_POINT('Ctrl Pts',(28.4705595596121,6.94624930697833,-47.301668164964));
#19796=CARTESIAN_POINT('Ctrl Pts',(28.4716053481445,6.94346538884144,-47.3012683297063));
#19797=CARTESIAN_POINT('Ctrl Pts',(28.4726474694998,6.94069092416647,-47.3008692244524));
#19798=CARTESIAN_POINT('Ctrl Pts',(28.4736850897029,6.93792813652798,-47.3004711833825));
#19799=CARTESIAN_POINT('Ctrl Pts',(28.4895170146654,6.89577374665591,-47.294397904999));
#19800=CARTESIAN_POINT('Ctrl Pts',(28.504308782006,6.85634604089986,-47.2885742757254));
#19801=CARTESIAN_POINT('Ctrl Pts',(28.5187879423517,6.81770888920808,-47.2827495108285));
#19802=CARTESIAN_POINT('Ctrl Pts',(28.526345505866,6.79754178552579,-47.2797092081029));
#19803=CARTESIAN_POINT('Ctrl Pts',(28.5338176949193,6.77759021720854,-47.2766677391395));
#19804=CARTESIAN_POINT('Ctrl Pts',(28.5413066330012,6.75757986619544,-47.273584147377));
#19805=CARTESIAN_POINT('Ctrl Pts',(28.5678756981612,6.6865876488568,-47.2626442584945));
#19806=CARTESIAN_POINT('Ctrl Pts',(28.5946467785161,6.61484855295634,-47.2511692516355));
#19807=CARTESIAN_POINT('Ctrl Pts',(28.6212094345315,6.5434420213028,-47.2393179536551));
#19808=CARTESIAN_POINT('Ctrl Pts',(28.6383094881455,6.49747314232636,-47.2316885271873));
#19809=CARTESIAN_POINT('Ctrl Pts',(28.6553234085907,6.4516418954697,-47.2239041451314));
#19810=CARTESIAN_POINT('Ctrl Pts',(28.6721447800218,6.40623384434957,-47.2160179599804));
#19811=CARTESIAN_POINT('Ctrl Pts',(28.7234944949347,6.26761907745569,-47.191944217782));
#19812=CARTESIAN_POINT('Ctrl Pts',(28.7730657035615,6.13295589735797,-47.1669265373679));
#19813=CARTESIAN_POINT('Ctrl Pts',(28.8210681562176,6.00164512582179,-47.1410654003274));
#19814=CARTESIAN_POINT('Ctrl Pts',(28.8533683760771,5.91328783247819,-47.1236637809099));
#19815=CARTESIAN_POINT('Ctrl Pts',(28.8849582351751,5.82644833677505,-47.1058791215286));
#19816=CARTESIAN_POINT('Ctrl Pts',(28.9159000507041,5.74094383727056,-47.0877289241008));
#19817=CARTESIAN_POINT('Ctrl Pts',(28.9373131119201,5.68177106247284,-47.0751682103236));
#19818=CARTESIAN_POINT('Ctrl Pts',(28.9584147928613,5.62323844708998,-47.0624328112855));
#19819=CARTESIAN_POINT('Ctrl Pts',(28.979226772421,5.56529212884493,-47.0495248524427));
#19820=CARTESIAN_POINT('Ctrl Pts',(29.0232999367887,5.44258022625071,-47.0221898942232));
#19821=CARTESIAN_POINT('Ctrl Pts',(29.0660741066188,5.32249681746683,-46.9940843137796));
#19822=CARTESIAN_POINT('Ctrl Pts',(29.1077393519649,5.20454216675431,-46.9651839829235));
#19823=CARTESIAN_POINT('Ctrl Pts',(29.1170805015926,5.17809729567697,-46.9587046663475));
#19824=CARTESIAN_POINT('Ctrl Pts',(29.1263658970444,5.15175947361646,-46.9521852022534));
#19825=CARTESIAN_POINT('Ctrl Pts',(29.135597644323,5.12552315995575,-46.9456249726417));
#19826=CARTESIAN_POINT('Ctrl Pts',(29.1572420822477,5.06401039912485,-46.9302440833781));
#19827=CARTESIAN_POINT('Ctrl Pts',(29.1785878555515,5.00305246900781,-46.9146366315321));
#19828=CARTESIAN_POINT('Ctrl Pts',(29.1992636913999,4.94370697096534,-46.8991076648302));
#19829=CARTESIAN_POINT('Ctrl Pts',(29.2119516165602,4.9072890363637,-46.8895781653326));
#19830=CARTESIAN_POINT('Ctrl Pts',(29.2243876649424,4.87147797595837,-46.8800791523817));
#19831=CARTESIAN_POINT('Ctrl Pts',(29.2364899450211,4.83651505858213,-46.8706894102666));
#19832=CARTESIAN_POINT('Ctrl Pts',(29.2504628410317,4.79614801984667,-46.8598483217042));
#19833=CARTESIAN_POINT('Ctrl Pts',(29.2640001186599,4.75692190738625,-46.8491516955546));
#19834=CARTESIAN_POINT('Ctrl Pts',(29.277641428,4.71726989361289,-46.8381792619292));
#19835=CARTESIAN_POINT('Ctrl Pts',(29.2908886498618,4.67876339759964,-46.8275238139091));
#19836=CARTESIAN_POINT('Ctrl Pts',(29.3042340620923,4.63985519247819,-46.8166082560026));
#19837=CARTESIAN_POINT('Ctrl Pts',(29.3181520424116,4.59912548942211,-46.8050063140004));
#19838=CARTESIAN_POINT('Ctrl Pts',(29.3225437297677,4.58627361595889,-46.8013454306806));
#19839=CARTESIAN_POINT('Ctrl Pts',(29.3269922661288,4.57324050473617,-46.797615885704));
#19840=CARTESIAN_POINT('Ctrl Pts',(29.3315120845795,4.55998190785404,-46.7938033526216));
#19841=CARTESIAN_POINT('Ctrl Pts',(29.3460767590646,4.51725737149927,-46.7815178363085));
#19842=CARTESIAN_POINT('Ctrl Pts',(29.3613785617209,4.47218434779943,-46.7683675526512));
#19843=CARTESIAN_POINT('Ctrl Pts',(29.3769045831017,4.42621857482506,-46.7547306508419));
#19844=CARTESIAN_POINT('Ctrl Pts',(29.3919270438506,4.38174362510222,-46.741536039219));
#19845=CARTESIAN_POINT('Ctrl Pts',(29.4071592486042,4.33643300869921,-46.7278857524239));
#19846=CARTESIAN_POINT('Ctrl Pts',(29.422157144267,4.29158938715351,-46.7141648033963));
#19847=CARTESIAN_POINT('Ctrl Pts',(29.4274114811605,4.27587895014118,-46.7093578297841));
#19848=CARTESIAN_POINT('Ctrl Pts',(29.4326372585212,4.26022567726163,-46.7045425778498));
#19849=CARTESIAN_POINT('Ctrl Pts',(29.4378160389797,4.24468507775098,-46.6997368790621));
#19850=CARTESIAN_POINT('Ctrl Pts',(29.4554354117478,4.19181247231533,-46.6833868138235));
#19851=CARTESIAN_POINT('Ctrl Pts',(29.4725187932733,4.14025549296805,-46.6671469691602));
#19852=CARTESIAN_POINT('Ctrl Pts',(29.4894810381385,4.08877626605134,-46.6506425228263));
#19853=CARTESIAN_POINT('Ctrl Pts',(29.5064432830036,4.03729703913463,-46.6341380764925));
#19854=CARTESIAN_POINT('Ctrl Pts',(29.5232845625395,3.98589544484485,-46.6173690926788));
#19855=CARTESIAN_POINT('Ctrl Pts',(29.5403931197781,3.9333539737196,-46.5999112368427));
#19856=CARTESIAN_POINT('Ctrl Pts',(29.5606827612736,3.87104318982869,-46.5792073498196));
#19857=CARTESIAN_POINT('Ctrl Pts',(29.5813353821404,3.80711726109473,-46.5575332555796));
#19858=CARTESIAN_POINT('Ctrl Pts',(29.6020302358396,3.74247526365206,-46.5351333884439));
#19859=CARTESIAN_POINT('Ctrl Pts',(29.6206186985024,3.68441274369516,-46.5150134542826));
#19860=CARTESIAN_POINT('Ctrl Pts',(29.6392413296995,3.6257724156973,-46.4943083528981));
#19861=CARTESIAN_POINT('Ctrl Pts',(29.6576817562722,3.5671934856457,-46.4732249968341));
#19862=CARTESIAN_POINT('Ctrl Pts',(29.6775214563576,3.50416954208536,-46.450541819769));
#19863=CARTESIAN_POINT('Ctrl Pts',(29.6971497658989,3.44121702456271,-46.4274202903187));
#19864=CARTESIAN_POINT('Ctrl Pts',(29.7163105492593,3.37912277474454,-46.4041552353352));
#19865=CARTESIAN_POINT('Ctrl Pts',(29.7263883660431,3.34646364691935,-46.3919187334563));
#19866=CARTESIAN_POINT('Ctrl Pts',(29.7363372704359,3.31404162759209,-46.3796432020968));
#19867=CARTESIAN_POINT('Ctrl Pts',(29.7461229934948,3.28196894121767,-46.3673759828521));
#19868=CARTESIAN_POINT('Ctrl Pts',(29.7712824170976,3.19950898422596,-46.3358365489702));
#19869=CARTESIAN_POINT('Ctrl Pts',(29.7953814709304,3.11937607214377,-46.30433820208));
#19870=CARTESIAN_POINT('Ctrl Pts',(29.818626437342,3.0409242693027,-46.2727052895916));
#19871=CARTESIAN_POINT('Ctrl Pts',(29.8416204288559,2.9633195071866,-46.2414139162923));
#19872=CARTESIAN_POINT('Ctrl Pts',(29.8637789214167,2.88735955534438,-46.2099906612807));
#19873=CARTESIAN_POINT('Ctrl Pts',(29.8852783622261,2.81243635036515,-46.1782239085163));
#19874=CARTESIAN_POINT('Ctrl Pts',(29.8981411561099,2.76761091740138,-46.159218335451));
#19875=CARTESIAN_POINT('Ctrl Pts',(29.9107675847411,2.7231569245945,-46.1400890311342));
#19876=CARTESIAN_POINT('Ctrl Pts',(29.9231908310004,2.67894758297577,-46.1207838017043));
#19877=CARTESIAN_POINT('Ctrl Pts',(29.943337548795,2.60725350955207,-46.0894766054075));
#19878=CARTESIAN_POINT('Ctrl Pts',(29.9629391113504,2.53618494613649,-46.0577143722322));
#19879=CARTESIAN_POINT('Ctrl Pts',(29.9818407855792,2.46627373026937,-46.0257549373432));
#19880=CARTESIAN_POINT('Ctrl Pts',(30.0006414257157,2.39673620702599,-45.9939663334852));
#19881=CARTESIAN_POINT('Ctrl Pts',(30.0187494977039,2.32834379695694,-45.9619827372058));
#19882=CARTESIAN_POINT('Ctrl Pts',(30.0360441618069,2.26159615054344,-45.9300915024144));
#19883=CARTESIAN_POINT('Ctrl Pts',(30.04812138174,2.21498489513194,-45.9078211967165));
#19884=CARTESIAN_POINT('Ctrl Pts',(30.0598026105327,2.16917520712415,-45.8855966443809));
#19885=CARTESIAN_POINT('Ctrl Pts',(30.0710562203569,2.12433006039992,-45.8635249381291));
#19886=CARTESIAN_POINT('Ctrl Pts',(30.0798541049942,2.08927087196331,-45.8462696459711));
#19887=CARTESIAN_POINT('Ctrl Pts',(30.088397405937,2.05481405767398,-45.8291035318826));
#19888=CARTESIAN_POINT('Ctrl Pts',(30.0969261000118,2.01997665635872,-45.8115347131952));
#19889=CARTESIAN_POINT('Ctrl Pts',(30.1051258223422,1.98648301536382,-45.7946435650727));
#19890=CARTESIAN_POINT('Ctrl Pts',(30.1133121156564,1.95263752356213,-45.7773801446922));
#19891=CARTESIAN_POINT('Ctrl Pts',(30.1216695748565,1.91758820363018,-45.759276710068));
#19892=CARTESIAN_POINT('Ctrl Pts',(30.1261443996103,1.89882178662701,-45.7495836089177));
#19893=CARTESIAN_POINT('Ctrl Pts',(30.130667798977,1.87971062466902,-45.7396491684217));
#19894=CARTESIAN_POINT('Ctrl Pts',(30.1352642440471,1.86012685149055,-45.7293976447128));
#19895=CARTESIAN_POINT('Ctrl Pts',(30.1438798233368,1.82341901575306,-45.7101821827618));
#19896=CARTESIAN_POINT('Ctrl Pts',(30.1527449018262,1.7850393100809,-45.6898576784199));
#19897=CARTESIAN_POINT('Ctrl Pts',(30.1616069904411,1.74593202459038,-45.6688640446509));
#19898=CARTESIAN_POINT('Ctrl Pts',(30.1656551366605,1.7280680630814,-45.6592742850734));
#19899=CARTESIAN_POINT('Ctrl Pts',(30.1697030657683,1.71005197871475,-45.649545353855));
#19900=CARTESIAN_POINT('Ctrl Pts',(30.1737289588825,1.69197208750005,-45.6397215952723));
#19901=CARTESIAN_POINT('Ctrl Pts',(30.1821906676424,1.65397138317736,-45.6190738081366));
#19902=CARTESIAN_POINT('Ctrl Pts',(30.1905529117623,1.61569040332059,-45.5980050138423));
#19903=CARTESIAN_POINT('Ctrl Pts',(30.1986329168613,1.57793738508301,-45.5769561590555));
#19904=CARTESIAN_POINT('Ctrl Pts',(30.1998902101282,1.57206280764704,-45.5736808413946));
#19905=CARTESIAN_POINT('Ctrl Pts',(30.201140734318,1.56620096436073,-45.5704060692993));
#19906=CARTESIAN_POINT('Ctrl Pts',(30.2023838734694,1.560354844535,-45.567133572667));
#19907=CARTESIAN_POINT('Ctrl Pts',(30.2169354889183,1.49192285324906,-45.5288272314179));
#19908=CARTESIAN_POINT('Ctrl Pts',(30.2304821637979,1.42564880110414,-45.4908245943542));
#19909=CARTESIAN_POINT('Ctrl Pts',(30.2431513021285,1.3610615608393,-45.452960328923));
#19910=CARTESIAN_POINT('Ctrl Pts',(30.2557613938217,1.29677534020656,-45.4152725362317));
#19911=CARTESIAN_POINT('Ctrl Pts',(30.2675023581675,1.23415988848849,-45.3777213747574));
#19912=CARTESIAN_POINT('Ctrl Pts',(30.2784709411258,1.1727704395182,-45.3401065319576));
#19913=CARTESIAN_POINT('Ctrl Pts',(30.2888255854356,1.11481710945917,-45.304597084708));
#19914=CARTESIAN_POINT('Ctrl Pts',(30.2984918583445,1.05795628890605,-45.2690303689709));
#19915=CARTESIAN_POINT('Ctrl Pts',(30.3075242908597,1.00183429788453,-45.2332118950795));
#19916=CARTESIAN_POINT('Ctrl Pts',(30.3225048443256,0.908754334576051,-45.1738059086757));
#19917=CARTESIAN_POINT('Ctrl Pts',(30.3357329884591,0.817678933118873,-45.1136994454879));
#19918=CARTESIAN_POINT('Ctrl Pts',(30.3471164938669,0.728869731992112,-45.0531198561142));
#19919=CARTESIAN_POINT('Ctrl Pts',(30.3583155442761,0.64149956923541,-44.9935218807224));
#19920=CARTESIAN_POINT('Ctrl Pts',(30.3677291399865,0.556322922130237,-44.9334661664274));
#19921=CARTESIAN_POINT('Ctrl Pts',(30.3753050767037,0.473554905820712,-44.8731742424825));
#19922=CARTESIAN_POINT('Ctrl Pts',(30.3827406165131,0.392320742548157,-44.813999645674));
#19923=CARTESIAN_POINT('Ctrl Pts',(30.388405938883,0.313406842564656,-44.7545976594896));
#19924=CARTESIAN_POINT('Ctrl Pts',(30.392287342708,0.236981820598727,-44.6951802478886));
#19925=CARTESIAN_POINT('Ctrl Pts',(30.3955726694916,0.172293583323562,-44.6448877190669));
#19926=CARTESIAN_POINT('Ctrl Pts',(30.3975804969214,0.109387930948399,-44.5945842189448));
#19927=CARTESIAN_POINT('Ctrl Pts',(30.3983233021037,0.048346545877435,-44.5443986468253));
#19928=CARTESIAN_POINT('Ctrl Pts',(32.3981042634603,1.66388357310071,-43.3949981205908));
#19929=CARTESIAN_POINT('Ctrl Pts',(32.3969548216765,1.71111232177998,-43.4597138259057));
#19930=CARTESIAN_POINT('Ctrl Pts',(32.394002854678,1.75930885124981,-43.5240740152169));
#19931=CARTESIAN_POINT('Ctrl Pts',(32.3892724340309,1.80861734614728,-43.5882501733635));
#19932=CARTESIAN_POINT('Ctrl Pts',(32.3844259093058,1.85913607534843,-43.6540014797321));
#19933=CARTESIAN_POINT('Ctrl Pts',(32.3777123819547,1.91082215756341,-43.7195599402764));
#19934=CARTESIAN_POINT('Ctrl Pts',(32.369111549174,1.96385034317911,-43.7850872563206));
#19935=CARTESIAN_POINT('Ctrl Pts',(32.3604286929411,2.01738424201528,-43.8512394858828));
#19936=CARTESIAN_POINT('Ctrl Pts',(32.3498220560116,2.07228616469953,-43.9173603215838));
#19937=CARTESIAN_POINT('Ctrl Pts',(32.337228069991,2.12875313025122,-43.9835881879213));
#19938=CARTESIAN_POINT('Ctrl Pts',(32.324555965346,2.18557035200195,-44.0502268558753));
#19939=CARTESIAN_POINT('Ctrl Pts',(32.3098714168625,2.24397232937565,-44.1169742972539));
#19940=CARTESIAN_POINT('Ctrl Pts',(32.293071735105,2.30417382021111,-44.1839376705037));
#19941=CARTESIAN_POINT('Ctrl Pts',(32.2774813442934,2.36004182908856,-44.2460808214335));
#19942=CARTESIAN_POINT('Ctrl Pts',(32.2600687012177,2.41745992972045,-44.3084098873145));
#19943=CARTESIAN_POINT('Ctrl Pts',(32.2407272475331,2.47660758088274,-44.3709796560683));
#19944=CARTESIAN_POINT('Ctrl Pts',(32.2312048045393,2.50572794306432,-44.4017848409222));
#19945=CARTESIAN_POINT('Ctrl Pts',(32.2212212917508,2.53527383894079,-44.432650616876));
#19946=CARTESIAN_POINT('Ctrl Pts',(32.2109226662929,2.56482649485337,-44.4631369853178));
#19947=CARTESIAN_POINT('Ctrl Pts',(32.2003146285591,2.59526703182932,-44.494539287316));
#19948=CARTESIAN_POINT('Ctrl Pts',(32.1893723942561,2.62571464471838,-44.5255388362966));
#19949=CARTESIAN_POINT('Ctrl Pts',(32.1783006345408,2.65569319705322,-44.5556829539465));
#19950=CARTESIAN_POINT('Ctrl Pts',(32.1714951587958,2.67412010623752,-44.5742116311212));
#19951=CARTESIAN_POINT('Ctrl Pts',(32.1646416336962,2.6923694353018,-44.5924176852103));
#19952=CARTESIAN_POINT('Ctrl Pts',(32.1577950687155,2.71032765198039,-44.610201367498));
#19953=CARTESIAN_POINT('Ctrl Pts',(32.1464268697742,2.74014590104531,-44.6397298155192));
#19954=CARTESIAN_POINT('Ctrl Pts',(32.1350667318158,2.7691590684072,-44.6680963547142));
#19955=CARTESIAN_POINT('Ctrl Pts',(32.1236095460413,2.79776153790791,-44.6957408504643));
#19956=CARTESIAN_POINT('Ctrl Pts',(32.1117326913445,2.8274116964121,-44.724397945291));
#19957=CARTESIAN_POINT('Ctrl Pts',(32.0997512888456,2.85662066339848,-44.7522792419583));
#19958=CARTESIAN_POINT('Ctrl Pts',(32.0875037133823,2.88584586767794,-44.7798461412646));
#19959=CARTESIAN_POINT('Ctrl Pts',(32.0816358180595,2.89984785852192,-44.7930536271043));
#19960=CARTESIAN_POINT('Ctrl Pts',(32.0757062074746,2.91385382361001,-44.8061885227057));
#19961=CARTESIAN_POINT('Ctrl Pts',(32.0696938780656,2.92791534143053,-44.819299213422));
#19962=CARTESIAN_POINT('Ctrl Pts',(32.054798646403,2.96275201640555,-44.8517802639749));
#19963=CARTESIAN_POINT('Ctrl Pts',(32.0394245831135,2.99793799455217,-44.8841195436671));
#19964=CARTESIAN_POINT('Ctrl Pts',(32.0235639014216,3.03348940017308,-44.916317466507));
#19965=CARTESIAN_POINT('Ctrl Pts',(31.9873590729005,3.11464181021407,-44.9898149553162));
#19966=CARTESIAN_POINT('Ctrl Pts',(31.9486203029141,3.19769764665273,-45.0625787930368));
#19967=CARTESIAN_POINT('Ctrl Pts',(31.9071495197217,3.28292941651721,-45.1347049152131));
#19968=CARTESIAN_POINT('Ctrl Pts',(31.891979311752,3.31410759968442,-45.1610889906808));
#19969=CARTESIAN_POINT('Ctrl Pts',(31.8764433188754,3.34557702176024,-45.1873872690337));
#19970=CARTESIAN_POINT('Ctrl Pts',(31.8605312291358,3.37735124618256,-45.2136028522096));
#19971=CARTESIAN_POINT('Ctrl Pts',(31.8242716764843,3.44975651678193,-45.2733414116327));
#19972=CARTESIAN_POINT('Ctrl Pts',(31.7860793442274,3.52374765323421,-45.3326492025209));
#19973=CARTESIAN_POINT('Ctrl Pts',(31.7460796746762,3.59912674894061,-45.391282635556));
#19974=CARTESIAN_POINT('Ctrl Pts',(31.7054914280581,3.67561501398664,-45.4507788330696));
#19975=CARTESIAN_POINT('Ctrl Pts',(31.6630424142198,3.75353238082523,-45.5095805977874));
#19976=CARTESIAN_POINT('Ctrl Pts',(31.618904206893,3.83265589627667,-45.5674645311278));
#19977=CARTESIAN_POINT('Ctrl Pts',(31.6124089464898,3.84429950094493,-45.5759825757649));
#19978=CARTESIAN_POINT('Ctrl Pts',(31.6058771740175,3.85596919710541,-45.5844807998672));
#19979=CARTESIAN_POINT('Ctrl Pts',(31.5993095052348,3.86766424556417,-45.5929585487993));
#19980=CARTESIAN_POINT('Ctrl Pts',(31.5720907679147,3.91613265383477,-45.6280933323709));
#19981=CARTESIAN_POINT('Ctrl Pts',(31.5442447962312,3.96503123119507,-45.6628767750652));
#19982=CARTESIAN_POINT('Ctrl Pts',(31.5154762701801,4.01481914418923,-45.6976094849274));
#19983=CARTESIAN_POINT('Ctrl Pts',(31.4939445805792,4.05208271085806,-45.7236050443254));
#19984=CARTESIAN_POINT('Ctrl Pts',(31.471895402008,4.08984472878428,-45.7495713762324));
#19985=CARTESIAN_POINT('Ctrl Pts',(31.449194067127,4.12830209240002,-45.7756194618575));
#19986=CARTESIAN_POINT('Ctrl Pts',(31.4297680367991,4.16121090220556,-45.7979093802252));
#19987=CARTESIAN_POINT('Ctrl Pts',(31.4098829742666,4.19463759815047,-45.8202601547963));
#19988=CARTESIAN_POINT('Ctrl Pts',(31.3899516009672,4.22789601090755,-45.8422115103401));
#19989=CARTESIAN_POINT('Ctrl Pts',(31.3692566183903,4.26242861747718,-45.8650038645694));
#19990=CARTESIAN_POINT('Ctrl Pts',(31.3485118427523,4.29677974741391,-45.8873654990642));
#19991=CARTESIAN_POINT('Ctrl Pts',(31.3282147038191,4.33016796038336,-45.908824912416));
#19992=CARTESIAN_POINT('Ctrl Pts',(31.314693880106,4.35240932864426,-45.9231199786256));
#19993=CARTESIAN_POINT('Ctrl Pts',(31.3013724524821,4.37422311861297,-45.9370156341612));
#19994=CARTESIAN_POINT('Ctrl Pts',(31.28840481731,4.39537557119015,-45.950382467834));
#19995=CARTESIAN_POINT('Ctrl Pts',(31.2695692260275,4.42609967362506,-45.9697978980539));
#19996=CARTESIAN_POINT('Ctrl Pts',(31.2514687115303,4.45542361904721,-45.9881000669969));
#19997=CARTESIAN_POINT('Ctrl Pts',(31.2336790323797,4.48407913673722,-46.0057954866573));
#19998=CARTESIAN_POINT('Ctrl Pts',(31.2151427753621,4.51393723796416,-46.024233528405));
#19999=CARTESIAN_POINT('Ctrl Pts',(31.1969437307141,4.54306972743487,-46.0420127377541));
#20000=CARTESIAN_POINT('Ctrl Pts',(31.1785684012219,4.57231699817309,-46.059663434001));
#20001=CARTESIAN_POINT('Ctrl Pts',(31.1735806779867,4.58025575605437,-46.0644544657931));
#20002=CARTESIAN_POINT('Ctrl Pts',(31.1685797928783,4.58820303604678,-46.0692357966661));
#20003=CARTESIAN_POINT('Ctrl Pts',(31.1635550998451,4.59617578671119,-46.0740175171274));
#20004=CARTESIAN_POINT('Ctrl Pts',(31.1565810998956,4.60724152990466,-46.0806542843956));
#20005=CARTESIAN_POINT('Ctrl Pts',(31.1495612596082,4.61835633085935,-46.0872918354717));
#20006=CARTESIAN_POINT('Ctrl Pts',(31.142466472302,4.62956575475674,-46.0939564306076));
#20007=CARTESIAN_POINT('Ctrl Pts',(31.1153301501578,4.67243984312611,-46.1194473428455));
#20008=CARTESIAN_POINT('Ctrl Pts',(31.087135170818,4.71670976124588,-46.1453358200059));
#20009=CARTESIAN_POINT('Ctrl Pts',(31.0582081124997,4.7618039173919,-46.1712305500278));
#20010=CARTESIAN_POINT('Ctrl Pts',(31.0347819326577,4.79832279878227,-46.1922010405552));
#20011=CARTESIAN_POINT('Ctrl Pts',(31.0108762073592,4.83538203545747,-46.2131763017839));
#20012=CARTESIAN_POINT('Ctrl Pts',(30.9866792650244,4.87267273101212,-46.2339680695966));
#20013=CARTESIAN_POINT('Ctrl Pts',(30.9078404362305,4.99417381663533,-46.3017121093278));
#20014=CARTESIAN_POINT('Ctrl Pts',(30.8258628244019,5.1181197395136,-46.3675149256794));
#20015=CARTESIAN_POINT('Ctrl Pts',(30.74112227214,5.24426744304969,-46.4310746463266));
#20016=CARTESIAN_POINT('Ctrl Pts',(30.7096153069148,5.29116979620259,-46.4547064714057));
#20017=CARTESIAN_POINT('Ctrl Pts',(30.6777265382321,5.33837626821888,-46.4780286374763));
#20018=CARTESIAN_POINT('Ctrl Pts',(30.6454757353664,5.3858733802994,-46.5010271225218));
#20019=CARTESIAN_POINT('Ctrl Pts',(30.6039946907324,5.44696425715019,-46.5306078181919));
#20020=CARTESIAN_POINT('Ctrl Pts',(30.5619018101121,5.50852634859211,-46.5596527626263));
#20021=CARTESIAN_POINT('Ctrl Pts',(30.518841489004,5.57106630352971,-46.5883679133251));
#20022=CARTESIAN_POINT('Ctrl Pts',(30.4760665535224,5.6331917700529,-46.6168927521297));
#20023=CARTESIAN_POINT('Ctrl Pts',(30.4323367586303,5.69628223269907,-46.6450922302819));
#20024=CARTESIAN_POINT('Ctrl Pts',(30.3872826055649,5.76084354381434,-46.6731226231048));
#20025=CARTESIAN_POINT('Ctrl Pts',(30.3475874913961,5.8177255056591,-46.697818895648));
#20026=CARTESIAN_POINT('Ctrl Pts',(30.3068639605687,5.87574936650387,-46.7223833671859));
#20027=CARTESIAN_POINT('Ctrl Pts',(30.2648474943004,5.9352666652568,-46.7468920268115));
#20028=CARTESIAN_POINT('Ctrl Pts',(30.2448821375264,5.96354805608666,-46.7585380355537));
#20029=CARTESIAN_POINT('Ctrl Pts',(30.2246306459749,5.99217092287069,-46.7701681860662));
#20030=CARTESIAN_POINT('Ctrl Pts',(30.2049712673171,6.0198939349587,-46.7812885833846));
#20031=CARTESIAN_POINT('Ctrl Pts',(30.1907301634364,6.03997627336324,-46.7893441143432));
#20032=CARTESIAN_POINT('Ctrl Pts',(30.1768003450593,6.05958619511629,-46.7971332815709));
#20033=CARTESIAN_POINT('Ctrl Pts',(30.1635229244121,6.07824902152721,-46.8044834686041));
#20034=CARTESIAN_POINT('Ctrl Pts',(30.1443579343181,6.10518745277806,-46.8150929284851));
#20035=CARTESIAN_POINT('Ctrl Pts',(30.1265521307892,6.13015157172968,-46.8247940139777));
#20036=CARTESIAN_POINT('Ctrl Pts',(30.1092053952723,6.15441935959992,-46.8341229723776));
#20037=CARTESIAN_POINT('Ctrl Pts',(30.0979442888286,6.17017345593079,-46.8401791201437));
#20038=CARTESIAN_POINT('Ctrl Pts',(30.0868761248085,6.18563430450727,-46.8460773901296));
#20039=CARTESIAN_POINT('Ctrl Pts',(30.075749764122,6.20115350534836,-46.8519542267006));
#20040=CARTESIAN_POINT('Ctrl Pts',(30.0614698672925,6.22107130175363,-46.8594967306947));
#20041=CARTESIAN_POINT('Ctrl Pts',(30.0470977553943,6.24108694159293,-46.8670034817518));
#20042=CARTESIAN_POINT('Ctrl Pts',(30.0326306668841,6.26120433998546,-46.8744743200812));
#20043=CARTESIAN_POINT('Ctrl Pts',(29.989825638836,6.32072742936456,-46.8965789366395));
#20044=CARTESIAN_POINT('Ctrl Pts',(29.9461892646245,6.38114131189052,-46.918369828144));
#20045=CARTESIAN_POINT('Ctrl Pts',(29.9016443639026,6.442548339635,-46.9398351605142));
#20046=CARTESIAN_POINT('Ctrl Pts',(29.8381279797785,6.53010835882768,-46.9704424864727));
#20047=CARTESIAN_POINT('Ctrl Pts',(29.7727636719359,6.61968343600021,-47.0003890677018));
#20048=CARTESIAN_POINT('Ctrl Pts',(29.705266060771,6.71165537747265,-47.0296320764302));
#20049=CARTESIAN_POINT('Ctrl Pts',(29.6460921248912,6.79228551642886,-47.0552688936978));
#20050=CARTESIAN_POINT('Ctrl Pts',(29.5852783161965,6.87475792317677,-47.0803643672541));
#20051=CARTESIAN_POINT('Ctrl Pts',(29.5226283229508,6.9593308783702,-47.1048569006764));
#20052=CARTESIAN_POINT('Ctrl Pts',(29.4716193065828,7.02818935755379,-47.1247984836441));
#20053=CARTESIAN_POINT('Ctrl Pts',(29.4194024981308,7.09844726651863,-47.144336485989));
#20054=CARTESIAN_POINT('Ctrl Pts',(29.3663753728553,7.16956818297274,-47.1632574624848));
#20055=CARTESIAN_POINT('Ctrl Pts',(29.3133930559572,7.24062900164013,-47.1821624505926));
#20056=CARTESIAN_POINT('Ctrl Pts',(29.2596019737949,7.3125512897283,-47.2004513349459));
#20057=CARTESIAN_POINT('Ctrl Pts',(29.2054167170247,7.38479200949111,-47.2179595779521));
#20058=CARTESIAN_POINT('Ctrl Pts',(29.171248998249,7.43034500202337,-47.2289997899756));
#20059=CARTESIAN_POINT('Ctrl Pts',(29.1369249038727,7.47602445271472,-47.2397305835167));
#20060=CARTESIAN_POINT('Ctrl Pts',(29.1025515246027,7.521692825359,-47.2501207866544));
#20061=CARTESIAN_POINT('Ctrl Pts',(29.0720167759529,7.56226120442311,-47.2593506688472));
#20062=CARTESIAN_POINT('Ctrl Pts',(29.0414358860484,7.60281661970061,-47.2683156062037));
#20063=CARTESIAN_POINT('Ctrl Pts',(29.0100773724401,7.64432780745937,-47.277213543857));
#20064=CARTESIAN_POINT('Ctrl Pts',(28.979554450382,7.68473287143416,-47.2858743834894));
#20065=CARTESIAN_POINT('Ctrl Pts',(28.9482946690029,7.72604349259384,-47.2944718369433));
#20066=CARTESIAN_POINT('Ctrl Pts',(28.915612706199,7.76915761492127,-47.3031410238642));
#20067=CARTESIAN_POINT('Ctrl Pts',(28.9030052290644,7.78578942845964,-47.3064852714706));
#20068=CARTESIAN_POINT('Ctrl Pts',(28.8901860064803,7.80268967249043,-47.3098396734757));
#20069=CARTESIAN_POINT('Ctrl Pts',(28.8771153036867,7.81991006871283,-47.31320992197));
#20070=CARTESIAN_POINT('Ctrl Pts',(28.862612383051,7.83901738403268,-47.3169494643044));
#20071=CARTESIAN_POINT('Ctrl Pts',(28.847801661332,7.85852061114555,-47.3207039603227));
#20072=CARTESIAN_POINT('Ctrl Pts',(28.8345373871207,7.87597806522694,-47.3240175712045));
#20073=CARTESIAN_POINT('Ctrl Pts',(28.8291065031221,7.88312579200927,-47.3253742859428));
#20074=CARTESIAN_POINT('Ctrl Pts',(28.8239350131923,7.88993051016578,-47.3266577497936));
#20075=CARTESIAN_POINT('Ctrl Pts',(28.8191507084754,7.8962244277474,-47.3278390246749));
#20076=CARTESIAN_POINT('Ctrl Pts',(28.8066833384222,7.91262568231193,-47.3309172966394));
#20077=CARTESIAN_POINT('Ctrl Pts',(28.7968459079713,7.92555817909458,-47.3333071696687));
#20078=CARTESIAN_POINT('Ctrl Pts',(28.7875870011305,7.9377211594002,-47.3355371071024));
#20079=CARTESIAN_POINT('Ctrl Pts',(28.7846148981515,7.94162546804287,-47.3362529155455));
#20080=CARTESIAN_POINT('Ctrl Pts',(28.7817023168501,7.94545052251397,-47.3369518382425));
#20081=CARTESIAN_POINT('Ctrl Pts',(28.7787811831562,7.94928569583106,-47.3376503338927));
#20082=CARTESIAN_POINT('Ctrl Pts',(28.7695447857095,7.96141221544505,-47.3398589227888));
#20083=CARTESIAN_POINT('Ctrl Pts',(28.7602255873871,7.97364124776758,-47.3420631641257));
#20084=CARTESIAN_POINT('Ctrl Pts',(28.7508016945896,7.98600124924305,-47.3442669021558));
#20085=CARTESIAN_POINT('Ctrl Pts',(28.735695018717,8.00581456207331,-47.3477995353088));
#20086=CARTESIAN_POINT('Ctrl Pts',(28.7203193301034,8.02596441173186,-47.3513310405429));
#20087=CARTESIAN_POINT('Ctrl Pts',(28.7045841951564,8.04656802542999,-47.3548746914607));
#20088=CARTESIAN_POINT('Ctrl Pts',(28.6534820451395,8.11348127159155,-47.3663832156277));
#20089=CARTESIAN_POINT('Ctrl Pts',(28.598589158073,8.1851821385156,-47.3780175564266));
#20090=CARTESIAN_POINT('Ctrl Pts',(28.5402061089707,8.26130452682441,-47.3894206515751));
#20091=CARTESIAN_POINT('Ctrl Pts',(28.4818230598685,8.33742691513322,-47.4008237467237));
#20092=CARTESIAN_POINT('Ctrl Pts',(28.4199498502608,8.41797045199913,-47.4119993681648));
#20093=CARTESIAN_POINT('Ctrl Pts',(28.3545171087731,8.50307676668364,-47.4226428939384));
#20094=CARTESIAN_POINT('Ctrl Pts',(28.289507410561,8.58763284224755,-47.4332176059666));
#20095=CARTESIAN_POINT('Ctrl Pts',(28.221005627085,8.6766415457035,-47.4432599072568));
#20096=CARTESIAN_POINT('Ctrl Pts',(28.148988361944,8.77013529425453,-47.4524187169357));
#20097=CARTESIAN_POINT('Ctrl Pts',(28.0805691962503,8.85895794339164,-47.4611199376186));
#20098=CARTESIAN_POINT('Ctrl Pts',(28.0089768200445,8.95182891475577,-47.4690234211636));
#20099=CARTESIAN_POINT('Ctrl Pts',(27.934204826931,9.04874581109823,-47.47579269688));
#20100=CARTESIAN_POINT('Ctrl Pts',(27.86115294973,9.14343315211332,-47.4824062466569));
#20101=CARTESIAN_POINT('Ctrl Pts',(27.7850657747914,9.24198273563736,-47.4879369950986));
#20102=CARTESIAN_POINT('Ctrl Pts',(27.7059545724504,9.34435843796397,-47.492039813994));
#20103=CARTESIAN_POINT('Ctrl Pts',(27.6292999516546,9.44355514346623,-47.4960152310945));
#20104=CARTESIAN_POINT('Ctrl Pts',(27.5498059417545,9.54634425412944,-47.4986497838411));
#20105=CARTESIAN_POINT('Ctrl Pts',(27.4675030716024,9.65265685542924,-47.4996028180249));
#20106=CARTESIAN_POINT('Ctrl Pts',(27.4471490182654,9.6789486767625,-47.4998385097885));
#20107=CARTESIAN_POINT('Ctrl Pts',(27.4266232833712,9.70545581101736,-47.4999712373701));
#20108=CARTESIAN_POINT('Ctrl Pts',(27.4059265567128,9.73217683799057,-47.499995612714));
#20109=CARTESIAN_POINT('Ctrl Pts',(27.4035044211445,9.73530399673987,-47.4999984653578));
#20110=CARTESIAN_POINT('Ctrl Pts',(27.401079268955,9.73843493781649,-47.5));
#20111=CARTESIAN_POINT('Ctrl Pts',(27.3986518600687,9.74156870921679,-47.5));
#20112=CARTESIAN_POINT('Origin',(32.3986518600687,9.74156870921679,-37.5));
#20113=CARTESIAN_POINT('',(30.3986518600687,-0.00523829743233188,-44.4999822764455));
#20114=CARTESIAN_POINT('',(32.3986518600687,1.61922950021657,-43.3333185901284));
#20115=CARTESIAN_POINT('Ctrl Pts',(30.3986518600687,-0.00523829743233188,
-44.4999822764455));
#20116=CARTESIAN_POINT('Ctrl Pts',(30.3986518750669,0.420046374204269,-44.1945504399611));
#20117=CARTESIAN_POINT('Ctrl Pts',(30.8320241411549,1.26722985386759,-43.5861184336133));
#20118=CARTESIAN_POINT('Ctrl Pts',(31.875053084456,1.61922950021657,-43.3333185901284));
#20119=CARTESIAN_POINT('Ctrl Pts',(32.3986518600687,1.61922950021657,-43.3333185901284));
#20120=CARTESIAN_POINT('',(32.3986518600687,-0.255004540538761,-37.7617694830788));
#20121=CARTESIAN_POINT('Origin',(32.3986518600687,9.74156870921679,-37.5));
#20122=CARTESIAN_POINT('',(30.3986518600687,-2.25431919048988,-37.8141233796945));
#20123=CARTESIAN_POINT('Origin',(32.3986518600687,-2.25431919048988,-37.8141233796945));
#20124=CARTESIAN_POINT('Origin',(30.3986518600687,9.74156870921679,-37.5));
#20125=CARTESIAN_POINT('Origin',(32.3986518600687,-3.04062827894973,-7.78619076016424));
#20126=CARTESIAN_POINT('',(30.3986518600687,-3.04062827894973,-7.78619076016424));
#20127=CARTESIAN_POINT('',(32.3986518600687,-1.04131362899861,-7.73383686354849));
#20128=CARTESIAN_POINT('Ctrl Pts',(30.3983233021037,0.0483465458773523,
-44.5443986468253));
#20129=CARTESIAN_POINT('Ctrl Pts',(30.3985417897287,0.03039057774599,-44.5296371363742));
#20130=CARTESIAN_POINT('Ctrl Pts',(30.3986518600691,0.0125393810344111,
-44.5148345856583));
#20131=CARTESIAN_POINT('Ctrl Pts',(30.3986518600687,-0.005238341596461,
-44.4999823081835));
#20132=CARTESIAN_POINT('Ctrl Pts',(30.4035145625798,0.529047691510963,-44.1936655296717));
#20133=CARTESIAN_POINT('Ctrl Pts',(30.4019448112338,0.51289547747125,-44.1794448974874));
#20134=CARTESIAN_POINT('Ctrl Pts',(30.4004337410482,0.496775567659025,-44.1651543026916));
#20135=CARTESIAN_POINT('Ctrl Pts',(30.3986518600605,0.480801300102939,-44.1509173400138));
#20136=CARTESIAN_POINT('Ctrl Pts',(30.9085203088176,1.36158201890734,-43.5935665984305));
#20137=CARTESIAN_POINT('Ctrl Pts',(30.9060239497771,1.34841559223011,-43.5778546051516));
#20138=CARTESIAN_POINT('Ctrl Pts',(30.9033597719928,1.33537359394133,-43.5621832660729));
#20139=CARTESIAN_POINT('Ctrl Pts',(30.9006111387128,1.32238407972037,-43.5465076561493));
#20140=CARTESIAN_POINT('Ctrl Pts',(31.9518299056423,1.66073822605539,-43.3906881746746));
#20141=CARTESIAN_POINT('Ctrl Pts',(31.9513442746876,1.64683242531361,-43.3715860782848));
#20142=CARTESIAN_POINT('Ctrl Pts',(31.9506692100858,1.63297408710776,-43.3524816978134));
#20143=CARTESIAN_POINT('Ctrl Pts',(31.949852909552,1.61922950021083,-43.3333185901204));
#20144=CARTESIAN_POINT('Ctrl Pts',(32.3981042634603,1.66388357310059,-43.3949981205907));
#20145=CARTESIAN_POINT('Ctrl Pts',(32.398468409502,1.64892138699774,-43.3744960227419));
#20146=CARTESIAN_POINT('Ctrl Pts',(32.3986518600693,1.63403619468695,-43.3539354985305));
#20147=CARTESIAN_POINT('Ctrl Pts',(32.3986518600687,1.61922950020579,-43.3333185901134));
#20148=CARTESIAN_POINT('Ctrl Pts',(30.3986188529315,-0.00523834090966024,
-44.4999821560661));
#20149=CARTESIAN_POINT('Ctrl Pts',(30.3985507765288,0.0125393693782774,
-44.5148339509263));
#20150=CARTESIAN_POINT('Ctrl Pts',(30.3983774424137,0.0303905557347402,
-44.5296350714407));
#20151=CARTESIAN_POINT('Ctrl Pts',(30.3981002610714,0.048346502442785,-44.5443944074801));
#20152=CARTESIAN_POINT('Origin',(26.6676204777933,5.00138696234117,-42.828304283702));
#20153=CARTESIAN_POINT('Origin',(32.3986518600687,128.55216622404,-3.10710609660626));
#20154=CARTESIAN_POINT('',(32.3986518600688,-5.04640090584404,-1.10710609665412));
#20155=CARTESIAN_POINT('',(32.3986518600687,128.552166224039,-1.10710609660625));
#20156=CARTESIAN_POINT('',(30.3986518609396,-5.04640078216256,-3.10698805132133));
#20157=CARTESIAN_POINT('Ctrl Pts',(32.3986518600689,-5.04640090752691,-1.10710609665412));
#20158=CARTESIAN_POINT('Ctrl Pts',(31.8750727588753,-5.04640089391754,-1.10710609665407));
#20159=CARTESIAN_POINT('Ctrl Pts',(30.8320823051785,-5.04640086669862,-1.54044407506444));
#20160=CARTESIAN_POINT('Ctrl Pts',(30.3986827668739,-5.04640083947954,-2.58340894994414));
#20161=CARTESIAN_POINT('Ctrl Pts',(30.3986518635524,-5.04640082586999,-3.10698805022572));
#20162=CARTESIAN_POINT('',(30.3986518600687,128.55216622404,-3.10698805302894));
#20163=CARTESIAN_POINT('Ctrl Pts',(30.3986518600687,-5.04640074401481,-3.10698805307681));
#20164=CARTESIAN_POINT('Ctrl Pts',(30.3986518600687,-5.0653997123988,-3.10632620866706));
#20165=CARTESIAN_POINT('Ctrl Pts',(30.3983821084695,-5.08439868057545,-3.10566436426453));
#20166=CARTESIAN_POINT('Ctrl Pts',(30.3978427143993,-5.10338996249294,-3.10500278761905));
#20167=CARTESIAN_POINT('Ctrl Pts',(30.3986518600687,-5.04640074401502,-2.50858945239304));
#20168=CARTESIAN_POINT('Ctrl Pts',(30.3988560422015,-5.06533807948172,-2.50805433021243));
#20169=CARTESIAN_POINT('Ctrl Pts',(30.3987701418505,-5.08446557034245,-2.50751733247675));
#20170=CARTESIAN_POINT('Ctrl Pts',(30.3984360892073,-5.10340683616618,-2.50698262741961));
#20171=CARTESIAN_POINT('Ctrl Pts',(30.9003398505176,-5.0464007440154,-1.47222996417158));
#20172=CARTESIAN_POINT('Ctrl Pts',(30.9006548108372,-5.070174145859,-1.47206880290192));
#20173=CARTESIAN_POINT('Ctrl Pts',(30.9006387848381,-5.09389593134189,-1.47190953827255));
#20174=CARTESIAN_POINT('Ctrl Pts',(30.9002774732956,-5.11767759271022,-1.47174856256704));
#20175=CARTESIAN_POINT('Ctrl Pts',(31.9498529095559,-5.04640074401554,-1.10698805307681));
#20176=CARTESIAN_POINT('Ctrl Pts',(31.9499464477804,-5.08011005198824,-1.10698972967404));
#20177=CARTESIAN_POINT('Ctrl Pts',(31.9495642713606,-5.11379036606492,-1.10698638166143));
#20178=CARTESIAN_POINT('Ctrl Pts',(31.9486994638614,-5.14749134553503,-1.10698805307684));
#20179=CARTESIAN_POINT('Ctrl Pts',(32.3986518600687,-5.04640074401554,-1.10698805307681));
#20180=CARTESIAN_POINT('Ctrl Pts',(32.3986518600687,-5.08435245655137,-1.10698805307683));
#20181=CARTESIAN_POINT('Ctrl Pts',(32.3981123568703,-5.12230416867304,-1.10698805307684));
#20182=CARTESIAN_POINT('Ctrl Pts',(32.3970335687299,-5.16024052697695,-1.10698805307685));
#20183=CARTESIAN_POINT('',(32.3970335814994,-5.1602405017813,-1.10701621853383));
#20184=CARTESIAN_POINT('',(30.3978427143993,-5.10338996249296,-3.10500278761905));
#20185=CARTESIAN_POINT('Ctrl Pts',(32.3970335591823,-5.16024052670545,-1.10698805298358));
#20186=CARTESIAN_POINT('Ctrl Pts',(32.0651362153605,-5.15080243263573,-1.10698805462657));
#20187=CARTESIAN_POINT('Ctrl Pts',(31.7326836354508,-5.14134854943569,-1.19266410521074));
#20188=CARTESIAN_POINT('Ctrl Pts',(31.4408327463649,-5.13304924786918,-1.35054946762949));
#20189=CARTESIAN_POINT('Ctrl Pts',(31.3384483462803,-5.13013776449262,-1.405937334235));
#20190=CARTESIAN_POINT('Ctrl Pts',(31.2410606002328,-5.12736836990259,-1.47021141543938));
#20191=CARTESIAN_POINT('Ctrl Pts',(31.1504454789507,-5.1247915670004,-1.54278902273869));
#20192=CARTESIAN_POINT('Ctrl Pts',(31.0147136409086,-5.1209317896339,-1.6515025784903));
#20193=CARTESIAN_POINT('Ctrl Pts',(30.894178080867,-5.117504145588,-1.7788437828552));
#20194=CARTESIAN_POINT('Ctrl Pts',(30.7915008502478,-5.11458433505193,-1.91955055340238));
#20195=CARTESIAN_POINT('Ctrl Pts',(30.5944686040718,-5.10898137103683,-2.18955950169485));
#20196=CARTESIAN_POINT('Ctrl Pts',(30.4632152358434,-5.10524894696256,-2.50877803972411));
#20197=CARTESIAN_POINT('Ctrl Pts',(30.4166598424846,-5.10392506115838,-2.83989911093199));
#20198=CARTESIAN_POINT('Ctrl Pts',(30.4043203610118,-5.10357416595217,-2.92766256922622));
#20199=CARTESIAN_POINT('Ctrl Pts',(30.3979307657987,-5.10339246639416,-3.0162620603158));
#20200=CARTESIAN_POINT('Ctrl Pts',(30.3978427143993,-5.1033899624953,-3.10500278752581));
#20201=CARTESIAN_POINT('Origin',(28.3986518600687,-5.04640074401483,-3.10698805307681));
#20202=CARTESIAN_POINT('Ctrl Pts',(32.3970335717735,-5.160240419945,-1.10710609665416));
#20203=CARTESIAN_POINT('Ctrl Pts',(32.3981124291035,-5.12230159284933,-1.10710609665415));
#20204=CARTESIAN_POINT('Ctrl Pts',(32.3986518585353,-5.084355088149,-1.10710609665414));
#20205=CARTESIAN_POINT('Ctrl Pts',(32.3986518600687,-5.04640090584404,-1.10710609665412));
#20206=CARTESIAN_POINT('Origin',(-75.,-6.42254783234668,7.64700017509567));
#20207=CARTESIAN_POINT('',(-30.2470994509957,-6.3981047020741,6.94704050558291));
#20208=CARTESIAN_POINT('',(31.0444031711332,-6.3981047020741,6.94704050558291));
#20209=CARTESIAN_POINT('',(-22.3006740699656,-6.3981047020741,6.94704050558291));
#20210=CARTESIAN_POINT('',(31.0444031711031,-6.15023708021846,-0.150959494509159));
#20211=CARTESIAN_POINT('',(31.0444031711332,-5.40181887642092,-21.5828527400005));
#20212=CARTESIAN_POINT('',(75.,-6.15023913529512,-0.150959565936802));
#20213=CARTESIAN_POINT('',(-75.,-6.15023708022164,-0.150959494417102));
#20214=CARTESIAN_POINT('',(75.,-6.42254989271245,7.64700016932018));
#20215=CARTESIAN_POINT('',(75.,-6.42254783234668,7.64700017509568));
#20216=CARTESIAN_POINT('',(-75.,-6.42254989271245,7.64700016932018));
#20217=CARTESIAN_POINT('',(-75.,-6.42254783234669,7.64700017509567));
#20218=CARTESIAN_POINT('',(-75.,-6.15023913529512,-0.150959565936811));
#20219=CARTESIAN_POINT('',(-75.,-6.42254783234668,7.64700017509567));
#20220=CARTESIAN_POINT('',(-30.2470997738713,-6.15022250741105,-0.151374248302621));
#20221=CARTESIAN_POINT('',(-75.,-6.15023708022164,-0.150959494417102));
#20222=CARTESIAN_POINT('',(-30.2470994509957,-5.40609258369835,-21.4604697759471));
#20223=CARTESIAN_POINT('Origin',(-75.,-5.1602405269766,-0.11650609651607));
#20224=CARTESIAN_POINT('',(31.4450831227276,-5.9977458478258,-0.64541846644114));
#20225=CARTESIAN_POINT('Ctrl Pts',(31.0444031711332,-6.15023708021204,-0.150959494693001));
#20226=CARTESIAN_POINT('Ctrl Pts',(31.0444031711453,-6.14983077686515,-0.162594500148801));
#20227=CARTESIAN_POINT('Ctrl Pts',(31.0451696665862,-6.14920187794651,-0.174539646581399));
#20228=CARTESIAN_POINT('Ctrl Pts',(31.0467697821883,-6.14832667321197,-0.186700194454952));
#20229=CARTESIAN_POINT('Ctrl Pts',(31.0483768689362,-6.1474476555156,-0.198913721595004));
#20230=CARTESIAN_POINT('Ctrl Pts',(31.0508248711814,-6.1463201331262,-0.211344461418487));
#20231=CARTESIAN_POINT('Ctrl Pts',(31.0541303199136,-6.14493253634245,-0.223897513502926));
#20232=CARTESIAN_POINT('Ctrl Pts',(31.0574856396612,-6.14352400416805,-0.236639959979384));
#20233=CARTESIAN_POINT('Ctrl Pts',(31.0617243803391,-6.14184745655279,-0.249508354732526));
#20234=CARTESIAN_POINT('Ctrl Pts',(31.0668113637042,-6.13990425350061,-0.262405714632342));
#20235=CARTESIAN_POINT('Ctrl Pts',(31.0721405737708,-6.1378685210195,-0.275917207648603));
#20236=CARTESIAN_POINT('Ctrl Pts',(31.0784006912188,-6.13554005633182,-0.289460368398703));
#20237=CARTESIAN_POINT('Ctrl Pts',(31.0854946967877,-6.13293607351522,-0.302927784668256));
#20238=CARTESIAN_POINT('Ctrl Pts',(31.0928695302113,-6.13022900776463,-0.316928330716417));
#20239=CARTESIAN_POINT('Ctrl Pts',(31.1011451813743,-6.12722416174339,-0.330846876959799));
#20240=CARTESIAN_POINT('Ctrl Pts',(31.1101563694004,-6.12395813921589,-0.34456912696047));
#20241=CARTESIAN_POINT('Ctrl Pts',(31.1200126883777,-6.1203858067194,-0.359578343580911));
#20242=CARTESIAN_POINT('Ctrl Pts',(31.1307485893199,-6.11650088500029,-0.374352450836867));
#20243=CARTESIAN_POINT('Ctrl Pts',(31.1420872662212,-6.11237293307149,-0.388752752771342));
#20244=CARTESIAN_POINT('Ctrl Pts',(31.148699193654,-6.10996579872619,-0.397150006898069));
#20245=CARTESIAN_POINT('Ctrl Pts',(31.1555150059902,-6.10747643447537,-0.4054203757675));
#20246=CARTESIAN_POINT('Ctrl Pts',(31.1624728144392,-6.10492172983565,-0.413538350070445));
#20247=CARTESIAN_POINT('Ctrl Pts',(31.1731054128637,-6.10101774933278,-0.425943859853742));
#20248=CARTESIAN_POINT('Ctrl Pts',(31.1842188189013,-6.09696048672424,-0.438003351257566));
#20249=CARTESIAN_POINT('Ctrl Pts',(31.1958039261452,-6.09273668097099,-0.449835293200615));
#20250=CARTESIAN_POINT('Ctrl Pts',(31.2080852501706,-6.088259042052,-0.462378285664379));
#20251=CARTESIAN_POINT('Ctrl Pts',(31.2208972781236,-6.08359431134885,-0.474665806764137));
#20252=CARTESIAN_POINT('Ctrl Pts',(31.2342848734045,-6.07870318731066,-0.486833373465396));
#20253=CARTESIAN_POINT('Ctrl Pts',(31.2490218117974,-6.07331908418306,-0.500227315925239));
#20254=CARTESIAN_POINT('Ctrl Pts',(31.2644567525662,-6.0676610097955,-0.513476413762873));
#20255=CARTESIAN_POINT('Ctrl Pts',(31.2807062004446,-6.06164529312679,-0.526748707683564));
#20256=CARTESIAN_POINT('Ctrl Pts',(31.297650767077,-6.05537223617752,-0.540588763689667));
#20257=CARTESIAN_POINT('Ctrl Pts',(31.3154825934186,-6.04871052298947,-0.554454714922261));
#20258=CARTESIAN_POINT('Ctrl Pts',(31.3343751308884,-6.04152856749357,-0.568514798184392));
#20259=CARTESIAN_POINT('Ctrl Pts',(31.3521892050245,-6.03475658740089,-0.581772274369928));
#20260=CARTESIAN_POINT('Ctrl Pts',(31.3709483829781,-6.02752183791814,-0.595202716309068));
#20261=CARTESIAN_POINT('Ctrl Pts',(31.3908069554266,-6.01968288623219,-0.60892085548409));
#20262=CARTESIAN_POINT('Ctrl Pts',(31.4079803103957,-6.01290389442708,-0.62078406842052));
#20263=CARTESIAN_POINT('Ctrl Pts',(31.4259769831468,-6.00567262403667,-0.632862380682557));
#20264=CARTESIAN_POINT('Ctrl Pts',(31.444883580736,-5.99787848732977,-0.645208441504669));
#20265=CARTESIAN_POINT('Ctrl Pts',(31.4453006516827,-5.99770650405605,-0.645480764362507));
#20266=CARTESIAN_POINT('Ctrl Pts',(31.4566174788806,-5.9930396129588,-0.652867678656114));
#20267=CARTESIAN_POINT('Ctrl Pts',(31.4693688294275,-5.98772174866708,-0.661069751372971));
#20268=CARTESIAN_POINT('Ctrl Pts',(31.4830907160953,-5.98190122306609,-0.66972484913902));
#20269=CARTESIAN_POINT('Ctrl Pts',(31.4965022975963,-5.97621232216156,-0.678184221519714));
#20270=CARTESIAN_POINT('Ctrl Pts',(31.5108407917003,-5.97004265402439,-0.687075804980113));
#20271=CARTESIAN_POINT('Ctrl Pts',(31.5256385759292,-5.96355951749643,-0.696081373565073));
#20272=CARTESIAN_POINT('Ctrl Pts',(31.5406614426463,-5.95697776887371,-0.705223921832434));
#20273=CARTESIAN_POINT('Ctrl Pts',(31.5561568618386,-5.95007258859548,-0.714483497190863));
#20274=CARTESIAN_POINT('Ctrl Pts',(31.5716075166229,-5.94305639124748,-0.723555687011667));
#20275=CARTESIAN_POINT('Ctrl Pts',(31.5829861955875,-5.93788929261702,-0.730236927186833));
#20276=CARTESIAN_POINT('Ctrl Pts',(31.594339885855,-5.93266282602874,-0.736817168195086));
#20277=CARTESIAN_POINT('Ctrl Pts',(31.6054573664856,-5.92747525503786,-0.743185991736495));
#20278=CARTESIAN_POINT('Ctrl Pts',(31.6234482388397,-5.91908046393127,-0.753492345773641));
#20279=CARTESIAN_POINT('Ctrl Pts',(31.6408374978261,-5.91079167065843,-0.763251973703371));
#20280=CARTESIAN_POINT('Ctrl Pts',(31.6580097988755,-5.90243169745384,-0.772731108950811));
#20281=CARTESIAN_POINT('Ctrl Pts',(31.6753703437474,-5.89398008170772,-0.782314155063067));
#20282=CARTESIAN_POINT('Ctrl Pts',(31.6925105456743,-5.88545553160293,-0.791610612484335));
#20283=CARTESIAN_POINT('Ctrl Pts',(31.7098338736972,-5.87663510497497,-0.800861634152441));
#20284=CARTESIAN_POINT('Ctrl Pts',(31.7263513513805,-5.86822498887076,-0.809682314783109));
#20285=CARTESIAN_POINT('Ctrl Pts',(31.7430364574893,-5.85954567383679,-0.818461707856442));
#20286=CARTESIAN_POINT('Ctrl Pts',(31.7602263405325,-5.85037115524095,-0.827377860112994));
#20287=CARTESIAN_POINT('Ctrl Pts',(31.7629781345969,-5.84890247824344,-0.828805177261981));
#20288=CARTESIAN_POINT('Ctrl Pts',(31.7657428157815,-5.84742104253587,-0.830235930306816));
#20289=CARTESIAN_POINT('Ctrl Pts',(31.7685217037113,-5.84592584140769,-0.831670768489796));
#20290=CARTESIAN_POINT('Ctrl Pts',(31.7851350269873,-5.8369869203957,-0.840248815242795));
#20291=CARTESIAN_POINT('Ctrl Pts',(31.802271914056,-5.82754824152443,-0.848974761708816));
#20292=CARTESIAN_POINT('Ctrl Pts',(31.8194654055225,-5.81782124969711,-0.857604154047616));
#20293=CARTESIAN_POINT('Ctrl Pts',(31.8360398629638,-5.80844446823374,-0.865922853966262));
#20294=CARTESIAN_POINT('Ctrl Pts',(31.8526657993035,-5.79879992481239,-0.874151764208566));
#20295=CARTESIAN_POINT('Ctrl Pts',(31.8689422398264,-5.78910845686771,-0.882102609841293));
#20296=CARTESIAN_POINT('Ctrl Pts',(31.8847557372128,-5.77969263878403,-0.88982731331413));
#20297=CARTESIAN_POINT('Ctrl Pts',(31.9002386181461,-5.77023284243974,-0.897289688526099));
#20298=CARTESIAN_POINT('Ctrl Pts',(31.9150532942794,-5.76095827557302,-0.904345997436984));
#20299=CARTESIAN_POINT('Ctrl Pts',(31.9228269140199,-5.7560916854815,-0.908048613798685));
#20300=CARTESIAN_POINT('Ctrl Pts',(31.9304171351219,-5.7512765190634,-0.91163990385086));
#20301=CARTESIAN_POINT('Ctrl Pts',(31.9377794124916,-5.74654843283789,-0.915102104169038));
#20302=CARTESIAN_POINT('Ctrl Pts',(31.9521387062856,-5.73732683253858,-0.921854736411264));
#20303=CARTESIAN_POINT('Ctrl Pts',(31.9655884816168,-5.72844154565766,-0.928118091127284));
#20304=CARTESIAN_POINT('Ctrl Pts',(31.9785107981275,-5.71967777587831,-0.934095400917837));
#20305=CARTESIAN_POINT('Ctrl Pts',(31.9912798609781,-5.71101794100833,-0.94000182213339));
#20306=CARTESIAN_POINT('Ctrl Pts',(32.0035343866199,-5.70247642773588,-0.945628732467602));
#20307=CARTESIAN_POINT('Ctrl Pts',(32.0156115966632,-5.69381975061068,-0.951143334219951));
#20308=CARTESIAN_POINT('Ctrl Pts',(32.02703222188,-5.68563369897163,-0.956358131313646));
#20309=CARTESIAN_POINT('Ctrl Pts',(32.03829460051,-5.67734443838057,-0.961472356558874));
#20310=CARTESIAN_POINT('Ctrl Pts',(32.04965048762,-5.66873502141958,-0.966604135805159));
#20311=CARTESIAN_POINT('Ctrl Pts',(32.057140213984,-5.66305671759652,-0.969988778673002));
#20312=CARTESIAN_POINT('Ctrl Pts',(32.064669973023,-5.6572387733919,-0.973380613230669));
#20313=CARTESIAN_POINT('Ctrl Pts',(32.0723018848887,-5.65121433807869,-0.976807624743775));
#20314=CARTESIAN_POINT('Ctrl Pts',(32.0848756380764,-5.64128894008458,-0.982453706314833));
#20315=CARTESIAN_POINT('Ctrl Pts',(32.0977756454188,-5.63080010228766,-0.988192344040383));
#20316=CARTESIAN_POINT('Ctrl Pts',(32.1106593282071,-5.61993555289843,-0.993872245565817));
#20317=CARTESIAN_POINT('Ctrl Pts',(32.1229182609817,-5.60959784257311,-0.999276719745343));
#20318=CARTESIAN_POINT('Ctrl Pts',(32.1351617504107,-5.59892003944767,-1.00462795679655));
#20319=CARTESIAN_POINT('Ctrl Pts',(32.1471283033007,-5.58808170210555,-1.0098177706239));
#20320=CARTESIAN_POINT('Ctrl Pts',(32.1587464719113,-5.57755890311261,-1.01485649252303));
#20321=CARTESIAN_POINT('Ctrl Pts',(32.1701032213254,-5.56688493354589,-1.01974301286999));
#20322=CARTESIAN_POINT('Ctrl Pts',(32.1810084831786,-5.55624621001,-1.0243919245052));
#20323=CARTESIAN_POINT('Ctrl Pts',(32.1882095348282,-5.5492211611209,-1.02746173183766));
#20324=CARTESIAN_POINT('Ctrl Pts',(32.1952145893192,-5.542211811725,-1.03042838799533));
#20325=CARTESIAN_POINT('Ctrl Pts',(32.2019796079579,-5.53527505945495,-1.03327299623552));
#20326=CARTESIAN_POINT('Ctrl Pts',(32.2139484881763,-5.52300234278427,-1.03830576511812));
#20327=CARTESIAN_POINT('Ctrl Pts',(32.2251021770776,-5.51095073360592,-1.04296298678788));
#20328=CARTESIAN_POINT('Ctrl Pts',(32.2356287770237,-5.49898031440605,-1.04732588949224));
#20329=CARTESIAN_POINT('Ctrl Pts',(32.2387898397651,-5.49538568306015,-1.04863603799735));
#20330=CARTESIAN_POINT('Ctrl Pts',(32.2418940570852,-5.49179825457543,-1.04991949170278));
#20331=CARTESIAN_POINT('Ctrl Pts',(32.2449457472728,-5.48821395430437,-1.05117804488013));
#20332=CARTESIAN_POINT('Ctrl Pts',(32.2548009036469,-5.4766387820253,-1.05524242809262));
#20333=CARTESIAN_POINT('Ctrl Pts',(32.2641113702777,-5.46509706157114,-1.05904884725853));
#20334=CARTESIAN_POINT('Ctrl Pts',(32.2729870885473,-5.45344214827999,-1.06265390953804));
#20335=CARTESIAN_POINT('Ctrl Pts',(32.2817671180284,-5.44191288617539,-1.06622010577526));
#20336=CARTESIAN_POINT('Ctrl Pts',(32.2901221567249,-5.43027271045172,-1.06958926477655));
#20337=CARTESIAN_POINT('Ctrl Pts',(32.2981146694518,-5.41837017107175,-1.07279412456863));
#20338=CARTESIAN_POINT('Ctrl Pts',(32.3059920599057,-5.40663907306874,-1.07595282231426));
#20339=CARTESIAN_POINT('Ctrl Pts',(32.3135912013049,-5.39466379983899,-1.07894647528106));
#20340=CARTESIAN_POINT('Ctrl Pts',(32.3208127439938,-5.38248754059277,-1.08174831618268));
#20341=CARTESIAN_POINT('Ctrl Pts',(32.327875117919,-5.37057965615456,-1.08448840219728));
#20342=CARTESIAN_POINT('Ctrl Pts',(32.3345760557211,-5.35847950291419,-1.08704512335003));
#20343=CARTESIAN_POINT('Ctrl Pts',(32.3408542623695,-5.34623934287232,-1.08938578347404));
#20344=CARTESIAN_POINT('Ctrl Pts',(32.3470571588293,-5.33414600959337,-1.09169836622423));
#20345=CARTESIAN_POINT('Ctrl Pts',(32.3528474309218,-5.32191608429557,-1.09379992324946));
#20346=CARTESIAN_POINT('Ctrl Pts',(32.3581608983133,-5.30959694840263,-1.09567681425047));
#20347=CARTESIAN_POINT('Ctrl Pts',(32.3653341269023,-5.29296600456358,-1.0982106339194));
#20348=CARTESIAN_POINT('Ctrl Pts',(32.3716363897158,-5.27617221711529,-1.10033419381756));
#20349=CARTESIAN_POINT('Ctrl Pts',(32.3769725560466,-5.25935098998847,-1.102024391364));
#20350=CARTESIAN_POINT('Ctrl Pts',(32.3795121031367,-5.25134556141789,-1.10282877713362));
#20351=CARTESIAN_POINT('Ctrl Pts',(32.3818335070622,-5.24333403778463,-1.10353530449894));
#20352=CARTESIAN_POINT('Ctrl Pts',(32.3839303146456,-5.23533155033014,-1.1041431503934));
#20353=CARTESIAN_POINT('Ctrl Pts',(32.3872153940708,-5.22279401131341,-1.10509546574049));
#20354=CARTESIAN_POINT('Ctrl Pts',(32.3899484263685,-5.21027863591805,-1.10580522284696));
#20355=CARTESIAN_POINT('Ctrl Pts',(32.3921230236588,-5.19784645837987,-1.10627641306296));
#20356=CARTESIAN_POINT('Ctrl Pts',(32.3943345070075,-5.18520340316378,-1.10675559572424));
#20357=CARTESIAN_POINT('Ctrl Pts',(32.3959683915744,-5.17264647451263,-1.10698805298357));
#20358=CARTESIAN_POINT('Ctrl Pts',(32.3970335687299,-5.16024052697695,-1.10698805298358));
#20359=CARTESIAN_POINT('',(74.9999999985768,-5.16024052697623,-1.10710609658329));
#20360=CARTESIAN_POINT('',(-75.,-5.16024052697625,-1.10710609658511));
#20361=CARTESIAN_POINT('Origin',(75.,-5.1602405269766,-0.116506096516062));
#20362=CARTESIAN_POINT('Origin',(75.,380.329150788037,-1.10710609651604));
#20363=CARTESIAN_POINT('',(90.1602405269767,10.0000000000002,-1.10710609658238));
#20364=CARTESIAN_POINT('',(90.1602405269769,48.629326742437,-1.10710609651604));
#20365=CARTESIAN_POINT('',(90.1602405269766,250.168910261061,-1.10710609653936));
#20366=CARTESIAN_POINT('Origin',(75.,10.0000000000004,-1.10710609664873));
#20367=CARTESIAN_POINT('',(74.9999999982733,-2.17984356853835,-1.10710609658365));
#20368=CARTESIAN_POINT('',(-75.,-2.17984356853835,-1.10710609658511));
#20369=CARTESIAN_POINT('',(87.179843568538,10.0000000014275,-1.10710609656858));
#20370=CARTESIAN_POINT('Origin',(75.,9.99999999999965,-1.10710609664873));
#20371=CARTESIAN_POINT('',(87.1798435684634,48.5772906750595,-1.10710609651712));
#20372=CARTESIAN_POINT('',(87.179843568538,250.16891026106,-1.10710609653989));
#20373=CARTESIAN_POINT('',(84.3160751710286,48.5272867799147,-1.10710609663492));
#20374=CARTESIAN_POINT('Origin',(-75.,-2.179843568538,-2.09770609651713));
#20375=CARTESIAN_POINT('',(75.,-1.18958457040542,-2.07165720871827));
#20376=CARTESIAN_POINT('',(-75.,-1.18958302241713,-2.07165716799088));
#20377=CARTESIAN_POINT('Origin',(75.,-2.179843568538,-2.09770609651712));
#20378=CARTESIAN_POINT('Origin',(-4.05808748907006E-19,-0.719866078466512,
-20.0094235631722));
#20379=CARTESIAN_POINT('',(75.,-0.255004540538776,-37.7617694830788));
#20380=CARTESIAN_POINT('',(37.5,-0.255004540538761,-37.7617694830788));
#20381=CARTESIAN_POINT('',(75.,0.,-47.5));
#20382=CARTESIAN_POINT('',(45.4879674791367,-0.730587211780316,-19.6));
#20383=CARTESIAN_POINT('Origin',(51.8379674791367,-0.730587211780316,-19.6));
#20384=CARTESIAN_POINT('Ctrl Pts',(-29.6010195819662,0.0483465458774335,
-44.5443986468253));
#20385=CARTESIAN_POINT('Ctrl Pts',(-29.5950821778689,0.536263672031983,
-44.9455428884659));
#20386=CARTESIAN_POINT('Ctrl Pts',(-29.4227233011268,1.65724078819771,-45.6870906770973));
#20387=CARTESIAN_POINT('Ctrl Pts',(-28.8857795759464,3.54870044582204,-46.5165472790671));
#20388=CARTESIAN_POINT('Ctrl Pts',(-28.3103988084052,5.22207822784583,-46.9945219261156));
#20389=CARTESIAN_POINT('Ctrl Pts',(-27.8076717258223,6.59192992456135,-47.2574536523316));
#20390=CARTESIAN_POINT('Ctrl Pts',(-27.4137238969627,7.63542677107934,-47.3978517020682));
#20391=CARTESIAN_POINT('Ctrl Pts',(-27.0109263332546,8.68401309263082,-47.481238915719));
#20392=CARTESIAN_POINT('Ctrl Pts',(-26.7404068008652,9.38252089155689,-47.4998039611281));
#20393=CARTESIAN_POINT('Ctrl Pts',(-26.6042790865052,9.73400103561895,-47.4999988926985));
#20394=CARTESIAN_POINT('Ctrl Pts',(-26.6028135803284,9.73778495839387,-47.5));
#20395=CARTESIAN_POINT('Ctrl Pts',(-26.6013481399312,9.74156870921679,-47.5));
#20396=CARTESIAN_POINT('Ctrl Pts',(-29.6062108424423,0.529047691511037,
-44.1936655296717));
#20397=CARTESIAN_POINT('Ctrl Pts',(-29.6488598527758,0.967952334474032,
-44.5801079222068));
#20398=CARTESIAN_POINT('Ctrl Pts',(-29.5719581157498,1.99324423611762,-45.3501049012608));
#20399=CARTESIAN_POINT('Ctrl Pts',(-29.09093577997,3.77488970701018,-46.2991730100255));
#20400=CARTESIAN_POINT('Ctrl Pts',(-28.4960638813912,5.3761148203332,-46.8749762120017));
#20401=CARTESIAN_POINT('Ctrl Pts',(-27.9506528627933,6.69528561998022,-47.1980235533981));
#20402=CARTESIAN_POINT('Ctrl Pts',(-27.5146453141468,7.7030224767898,-47.3723605119424));
#20403=CARTESIAN_POINT('Ctrl Pts',(-27.0631674765134,8.71751554777952,-47.4765658586932));
#20404=CARTESIAN_POINT('Ctrl Pts',(-26.7580923900926,9.39391086880142,-47.4997662094213));
#20405=CARTESIAN_POINT('Ctrl Pts',(-26.6046510713452,9.7342413400703,-47.4999985241908));
#20406=CARTESIAN_POINT('Ctrl Pts',(-26.6029996679975,9.73790507746817,-47.5));
#20407=CARTESIAN_POINT('Ctrl Pts',(-26.6013481399312,9.74156870921679,-47.5));
#20408=CARTESIAN_POINT('Ctrl Pts',(-30.1112394861693,1.36156661701369,-43.5935781774583));
#20409=CARTESIAN_POINT('Ctrl Pts',(-30.1790642192457,1.7193491216095,-44.0205429319928));
#20410=CARTESIAN_POINT('Ctrl Pts',(-30.1230574702142,2.58130824110634,-44.9109657482008));
#20411=CARTESIAN_POINT('Ctrl Pts',(-29.570525441336,4.17218554411206,-46.0471588892627));
#20412=CARTESIAN_POINT('Ctrl Pts',(-28.8652969094628,5.64684358684694,-46.7428432566119));
#20413=CARTESIAN_POINT('Ctrl Pts',(-28.2148905451188,6.87689731413889,-47.133968019083));
#20414=CARTESIAN_POINT('Ctrl Pts',(-27.6938417401686,7.82180689914178,-47.3451641530559));
#20415=CARTESIAN_POINT('Ctrl Pts',(-27.1538549386626,8.77639495047566,-47.4714832465403));
#20416=CARTESIAN_POINT('Ctrl Pts',(-26.788958132662,9.4138710355369,-47.4997014621492));
#20417=CARTESIAN_POINT('Ctrl Pts',(-26.6053026551424,9.73466167187974,-47.4999983247366));
#20418=CARTESIAN_POINT('Ctrl Pts',(-26.6033253214185,9.7381152858482,-47.5));
#20419=CARTESIAN_POINT('Ctrl Pts',(-26.6013481399312,9.74156870921679,-47.5));
#20420=CARTESIAN_POINT('Ctrl Pts',(-31.1545261855048,1.66073822605545,-43.3906881746747));
#20421=CARTESIAN_POINT('Ctrl Pts',(-31.1677190978092,2.0386257478316,-43.9097839397935));
#20422=CARTESIAN_POINT('Ctrl Pts',(-30.9495569177431,2.92347854082533,-44.9059944699136));
#20423=CARTESIAN_POINT('Ctrl Pts',(-30.157173876978,4.47672616325577,-46.0734121362487));
#20424=CARTESIAN_POINT('Ctrl Pts',(-29.2743310159598,5.88359579944252,-46.7624825886744));
#20425=CARTESIAN_POINT('Ctrl Pts',(-28.4927250828708,7.04708953611469,-47.144993057699));
#20426=CARTESIAN_POINT('Ctrl Pts',(-27.8768251951265,7.93753824229563,-47.3502326089262));
#20427=CARTESIAN_POINT('Ctrl Pts',(-27.2449195985843,8.83505527303084,-47.4724890140701));
#20428=CARTESIAN_POINT('Ctrl Pts',(-26.819863829851,9.43380851822218,-47.4997170317787));
#20429=CARTESIAN_POINT('Ctrl Pts',(-26.6059539496627,9.73508216776069,-47.4999983389097));
#20430=CARTESIAN_POINT('Ctrl Pts',(-26.6036509748395,9.73832549422823,-47.5));
#20431=CARTESIAN_POINT('Ctrl Pts',(-26.6013481399312,9.74156870921679,-47.5));
#20432=CARTESIAN_POINT('Ctrl Pts',(-31.6008005433228,1.66388357310066,-43.3949981205907));
#20433=CARTESIAN_POINT('Ctrl Pts',(-31.5909048698273,2.07048117822935,-43.952142900647));
#20434=CARTESIAN_POINT('Ctrl Pts',(-31.3036400752572,3.0046287750342,-44.9820703848575));
#20435=CARTESIAN_POINT('Ctrl Pts',(-30.4087338666231,4.58084515638778,-46.1340934431488));
#20436=CARTESIAN_POINT('Ctrl Pts',(-29.449765920721,5.97532664140763,-46.7979471196051));
#20437=CARTESIAN_POINT('Ctrl Pts',(-28.6118874497495,7.11686972200389,-47.163130072683));
#20438=CARTESIAN_POINT('Ctrl Pts',(-27.9553077349833,7.98645042743553,-47.358127363984));
#20439=CARTESIAN_POINT('Ctrl Pts',(-27.2839784621367,8.86027236206178,-47.4739429384988));
#20440=CARTESIAN_POINT('Ctrl Pts',(-26.8331125748207,9.44236219450011,-47.4997277237899));
#20441=CARTESIAN_POINT('Ctrl Pts',(-26.6062330508878,9.73526231455193,-47.4999984620813));
#20442=CARTESIAN_POINT('Ctrl Pts',(-26.6037905405913,9.73841558353396,-47.5));
#20443=CARTESIAN_POINT('Ctrl Pts',(-26.6013481399312,9.74156870921679,-47.5));
#20444=CARTESIAN_POINT('',(-31.6008005363868,1.66388385806236,-43.3949985110646));
#20445=CARTESIAN_POINT('',(-26.6013481399313,9.74156870921679,-47.5));
#20446=CARTESIAN_POINT('Ctrl Pts',(-26.6013481399312,9.74156870921674,-47.5));
#20447=CARTESIAN_POINT('Ctrl Pts',(-26.6037926410644,9.73841287183476,-47.5));
#20448=CARTESIAN_POINT('Ctrl Pts',(-26.6062350897962,9.73525956366428,-47.4999984595556));
#20449=CARTESIAN_POINT('Ctrl Pts',(-26.6086751063113,9.73210928165018,-47.4999955476233));
#20450=CARTESIAN_POINT('Ctrl Pts',(-26.7020138752462,9.61160048871097,-47.4998841565032));
#20451=CARTESIAN_POINT('Ctrl Pts',(-26.792360498575,9.49478111087938,-47.4975943020754));
#20452=CARTESIAN_POINT('Ctrl Pts',(-26.8796595504068,9.38177163372017,-47.4935245108416));
#20453=CARTESIAN_POINT('Ctrl Pts',(-26.9669586022386,9.26876215656096,-47.4894547196077));
#20454=CARTESIAN_POINT('Ctrl Pts',(-27.0512105982814,9.15956225953232,-47.4836051506125));
#20455=CARTESIAN_POINT('Ctrl Pts',(-27.132395321168,9.05425423426197,-47.4763524214029));
#20456=CARTESIAN_POINT('Ctrl Pts',(-27.1835904393013,8.98784695217233,-47.4717788475152));
#20457=CARTESIAN_POINT('Ctrl Pts',(-27.2335670952734,8.92298190190726,-47.4666467242296));
#20458=CARTESIAN_POINT('Ctrl Pts',(-27.2823425229823,8.85964240540496,-47.4610420918755));
#20459=CARTESIAN_POINT('Ctrl Pts',(-27.3624156215463,8.75565992929621,-47.4518411417254));
#20460=CARTESIAN_POINT('Ctrl Pts',(-27.4392512009557,8.65579014375734,-47.4413689368671));
#20461=CARTESIAN_POINT('Ctrl Pts',(-27.5129422240725,8.55991390591421,-47.4299658525134));
#20462=CARTESIAN_POINT('Ctrl Pts',(-27.5385896644872,8.52654511832962,-47.4259971204462));
#20463=CARTESIAN_POINT('Ctrl Pts',(-27.5638562534013,8.49365981270071,-47.421915245869));
#20464=CARTESIAN_POINT('Ctrl Pts',(-27.58874605182,8.46125217449093,-47.4177333549923));
#20465=CARTESIAN_POINT('Ctrl Pts',(-27.6725017542189,8.3521984788488,-47.4036610350063));
#20466=CARTESIAN_POINT('Ctrl Pts',(-27.7519898395754,8.24856625065796,-47.3884538516038));
#20467=CARTESIAN_POINT('Ctrl Pts',(-27.8266752786357,8.15104130717702,-47.3727405096257));
#20468=CARTESIAN_POINT('Ctrl Pts',(-27.8702177512485,8.09418313998928,-47.3635794499687));
#20469=CARTESIAN_POINT('Ctrl Pts',(-27.9121282611699,8.03940002624686,-47.3542470660551));
#20470=CARTESIAN_POINT('Ctrl Pts',(-27.9523044447607,7.98682177400681,-47.3448714422336));
#20471=CARTESIAN_POINT('Ctrl Pts',(-27.9583761031057,7.97887584297393,-47.343454543476));
#20472=CARTESIAN_POINT('Ctrl Pts',(-27.9644081557482,7.97098026148684,-47.3420366592473));
#20473=CARTESIAN_POINT('Ctrl Pts',(-27.9704002422895,7.96313548390295,-47.3406182409233));
#20474=CARTESIAN_POINT('Ctrl Pts',(-28.0045914495135,7.91837270984266,-47.3325246604131));
#20475=CARTESIAN_POINT('Ctrl Pts',(-28.0374788963195,7.87526400784734,-47.3244181497791));
#20476=CARTESIAN_POINT('Ctrl Pts',(-28.0697482021411,7.83289246426241,-47.3161743635924));
#20477=CARTESIAN_POINT('Ctrl Pts',(-28.0911097876644,7.80484341489492,-47.3107171546696));
#20478=CARTESIAN_POINT('Ctrl Pts',(-28.1122003174866,7.77711740597757,-47.3051986722721));
#20479=CARTESIAN_POINT('Ctrl Pts',(-28.1332161286392,7.74944887580724,-47.2995706482346));
#20480=CARTESIAN_POINT('Ctrl Pts',(-28.1514287359901,7.72547092547695,-47.2946933208161));
#20481=CARTESIAN_POINT('Ctrl Pts',(-28.1695871019746,7.70153798699791,-47.2897288056612));
#20482=CARTESIAN_POINT('Ctrl Pts',(-28.1862438624002,7.6795721939308,-47.2850973656501));
#20483=CARTESIAN_POINT('Ctrl Pts',(-28.1937148121259,7.6697200179076,-47.2830200556213));
#20484=CARTESIAN_POINT('Ctrl Pts',(-28.2008838688113,7.66026350821546,-47.2810105001429));
#20485=CARTESIAN_POINT('Ctrl Pts',(-28.2076212783851,7.65137577338291,-47.2791097907575));
#20486=CARTESIAN_POINT('Ctrl Pts',(-28.2185006358522,7.63702413819494,-47.2760405849123));
#20487=CARTESIAN_POINT('Ctrl Pts',(-28.2282453848906,7.62415032491588,-47.2732588961985));
#20488=CARTESIAN_POINT('Ctrl Pts',(-28.2391157757285,7.60976744866642,-47.2701190333384));
#20489=CARTESIAN_POINT('Ctrl Pts',(-28.2487532060003,7.59701593227403,-47.2673353055195));
#20490=CARTESIAN_POINT('Ctrl Pts',(-28.2592755682894,7.58307820698298,-47.2642703517997));
#20491=CARTESIAN_POINT('Ctrl Pts',(-28.2722474624132,7.56587721560119,-47.2604343609122));
#20492=CARTESIAN_POINT('Ctrl Pts',(-28.2739070162021,7.56367661404301,-47.2599436050402));
#20493=CARTESIAN_POINT('Ctrl Pts',(-28.2756066433481,7.56142260962759,-47.2594401617061));
#20494=CARTESIAN_POINT('Ctrl Pts',(-28.2773496016385,7.55911086086846,-47.2589229396904));
#20495=CARTESIAN_POINT('Ctrl Pts',(-28.2915407649634,7.54028860655124,-47.2547117189511));
#20496=CARTESIAN_POINT('Ctrl Pts',(-28.3086079658411,7.5176390614376,-47.2495833008734));
#20497=CARTESIAN_POINT('Ctrl Pts',(-28.3268178677667,7.4934494406556,-47.2440003035723));
#20498=CARTESIAN_POINT('Ctrl Pts',(-28.3434635328835,7.471337716579,-47.2388968876503));
#20499=CARTESIAN_POINT('Ctrl Pts',(-28.361063791964,7.447939264388,-47.2334132182162));
#20500=CARTESIAN_POINT('Ctrl Pts',(-28.3783070402497,7.42499615460284,-47.2279482065627));
#20501=CARTESIAN_POINT('Ctrl Pts',(-28.3830528254524,7.41868162098831,-47.2264440948658));
#20502=CARTESIAN_POINT('Ctrl Pts',(-28.3877716517098,7.41240154380184,-47.224941688599));
#20503=CARTESIAN_POINT('Ctrl Pts',(-28.3924363712207,7.40619215787334,-47.2234499689743));
#20504=CARTESIAN_POINT('Ctrl Pts',(-28.416789391588,7.37377492428992,-47.2156621741632));
#20505=CARTESIAN_POINT('Ctrl Pts',(-28.4396532687082,7.34327714622758,-47.2081691385514));
#20506=CARTESIAN_POINT('Ctrl Pts',(-28.4619853923119,7.31343972275229,-47.2007000412891));
#20507=CARTESIAN_POINT('Ctrl Pts',(-28.4764759278093,7.29407926014286,-47.1958536047865));
#20508=CARTESIAN_POINT('Ctrl Pts',(-28.4907423069612,7.27499695648877,-47.1910161513121));
#20509=CARTESIAN_POINT('Ctrl Pts',(-28.5050429389974,7.25585039290744,-47.1861026421762));
#20510=CARTESIAN_POINT('Ctrl Pts',(-28.5389428940594,7.21046305314815,-47.17445506335));
#20511=CARTESIAN_POINT('Ctrl Pts',(-28.5730451235304,7.16471770629728,-47.1623748614792));
#20512=CARTESIAN_POINT('Ctrl Pts',(-28.6070401335958,7.11901896710478,-47.149958062784));
#20513=CARTESIAN_POINT('Ctrl Pts',(-28.6459290886494,7.06674140604375,-47.1357537332239));
#20514=CARTESIAN_POINT('Ctrl Pts',(-28.6846773481261,7.01452502066418,-47.1211081222697));
#20515=CARTESIAN_POINT('Ctrl Pts',(-28.7228403677211,6.96295963574478,-47.1061975530406));
#20516=CARTESIAN_POINT('Ctrl Pts',(-28.8066813602032,6.84967475694715,-47.0734402676917));
#20517=CARTESIAN_POINT('Ctrl Pts',(-28.8876781057911,6.73952902835345,-47.0394246855657));
#20518=CARTESIAN_POINT('Ctrl Pts',(-28.9661585450353,6.63212880677109,-47.0042897804534));
#20519=CARTESIAN_POINT('Ctrl Pts',(-29.0215789940947,6.55628610550057,-46.9794786015438));
#20520=CARTESIAN_POINT('Ctrl Pts',(-29.0757447826993,6.48181288244428,-46.9541081611386));
#20521=CARTESIAN_POINT('Ctrl Pts',(-29.1287722942378,6.40857488063226,-46.9282124500566));
#20522=CARTESIAN_POINT('Ctrl Pts',(-29.1643679030905,6.35941264031551,-46.9108295185198));
#20523=CARTESIAN_POINT('Ctrl Pts',(-29.1994455983361,6.31080923725498,-46.8932106174023));
#20524=CARTESIAN_POINT('Ctrl Pts',(-29.2340546113295,6.26269128116673,-46.8753500798303));
#20525=CARTESIAN_POINT('Ctrl Pts',(-29.2960520782958,6.17649433028459,-46.8433552902552));
#20526=CARTESIAN_POINT('Ctrl Pts',(-29.3565464678583,6.09185519332241,-46.8105878864401));
#20527=CARTESIAN_POINT('Ctrl Pts',(-29.4157725280143,6.00838291220585,-46.7769823673454));
#20528=CARTESIAN_POINT('Ctrl Pts',(-29.4424843773582,5.97073565031291,-46.7618257697123));
#20529=CARTESIAN_POINT('Ctrl Pts',(-29.4689379852369,5.93332576786469,-46.7464980296283));
#20530=CARTESIAN_POINT('Ctrl Pts',(-29.4951535551362,5.89611758903446,-46.7309899363564));
#20531=CARTESIAN_POINT('Ctrl Pts',(-29.5261928590545,5.85206300714327,-46.7126283130117));
#20532=CARTESIAN_POINT('Ctrl Pts',(-29.5569068075969,5.80829427393943,-46.6940107038397));
#20533=CARTESIAN_POINT('Ctrl Pts',(-29.5867846118658,5.76556064712066,-46.6754823992711));
#20534=CARTESIAN_POINT('Ctrl Pts',(-29.6131161372573,5.72789919216483,-46.6591532702019));
#20535=CARTESIAN_POINT('Ctrl Pts',(-29.6387986044203,5.69104158382581,-46.6428943429192));
#20536=CARTESIAN_POINT('Ctrl Pts',(-29.6634989351866,5.65549482919948,-46.6269706182393));
#20537=CARTESIAN_POINT('Ctrl Pts',(-29.683390721231,5.62686815029827,-46.6141468497093));
#20538=CARTESIAN_POINT('Ctrl Pts',(-29.7026256525476,5.59908252534068,-46.6015420411541));
#20539=CARTESIAN_POINT('Ctrl Pts',(-29.7219676492895,5.57103892172148,-46.588665574891));
#20540=CARTESIAN_POINT('Ctrl Pts',(-29.7406208089342,5.54399405027937,-46.5762476852559));
#20541=CARTESIAN_POINT('Ctrl Pts',(-29.759373601824,5.51670923103226,-46.563577048586));
#20542=CARTESIAN_POINT('Ctrl Pts',(-29.778888954645,5.48820720043231,-46.550173340411));
#20543=CARTESIAN_POINT('Ctrl Pts',(-29.7927773145686,5.46792335195897,-46.5406344135388));
#20544=CARTESIAN_POINT('Ctrl Pts',(-29.8070514830445,5.44702318163364,-46.5307234705523));
#20545=CARTESIAN_POINT('Ctrl Pts',(-29.8219423322851,5.42515751082734,-46.5202536619029));
#20546=CARTESIAN_POINT('Ctrl Pts',(-29.8430646632815,5.39414155406308,-46.5054024764408));
#20547=CARTESIAN_POINT('Ctrl Pts',(-29.8654390841098,5.36118757303032,-46.4894227969399));
#20548=CARTESIAN_POINT('Ctrl Pts',(-29.8883509409981,5.32730748719998,-46.4727449318949));
#20549=CARTESIAN_POINT('Ctrl Pts',(-29.9103522927882,5.29477377809621,-46.456729836403));
#20550=CARTESIAN_POINT('Ctrl Pts',(-29.9328489952543,5.26138619566999,-46.4400707751071));
#20551=CARTESIAN_POINT('Ctrl Pts',(-29.9552315988411,5.22803195221903,-46.423190010443));
#20552=CARTESIAN_POINT('Ctrl Pts',(-29.9730051942188,5.20154598846915,-46.409785319624));
#20553=CARTESIAN_POINT('Ctrl Pts',(-29.9907072865999,5.17508088048009,-46.3962416553352));
#20554=CARTESIAN_POINT('Ctrl Pts',(-30.0080446859608,5.14907632928929,-46.3827902040285));
#20555=CARTESIAN_POINT('Ctrl Pts',(-30.0389984549525,5.10264843929628,-46.3587743116974));
#20556=CARTESIAN_POINT('Ctrl Pts',(-30.0687771553555,5.05768049782248,-46.3350579312341));
#20557=CARTESIAN_POINT('Ctrl Pts',(-30.0978512457022,5.01349175865493,-46.3113379486423));
#20558=CARTESIAN_POINT('Ctrl Pts',(-30.126925336049,4.96930301948738,-46.2876179660505));
#20559=CARTESIAN_POINT('Ctrl Pts',(-30.1552948806716,4.92589345923396,-46.2638941887027));
#20560=CARTESIAN_POINT('Ctrl Pts',(-30.183401998308,4.88259320509855,-46.2398168607175));
#20561=CARTESIAN_POINT('Ctrl Pts',(-30.2231144754867,4.82141438283614,-46.205798063397));
#20562=CARTESIAN_POINT('Ctrl Pts',(-30.2623143932483,4.76046531015334,-46.1710673305676));
#20563=CARTESIAN_POINT('Ctrl Pts',(-30.300710923499,4.70017964272519,-46.1358816033922));
#20564=CARTESIAN_POINT('Ctrl Pts',(-30.322768694812,4.66554715231791,-46.1156683518706));
#20565=CARTESIAN_POINT('Ctrl Pts',(-30.3445618612824,4.63113339402948,-46.0953057063535));
#20566=CARTESIAN_POINT('Ctrl Pts',(-30.3660397942576,4.59701883839602,-46.0748485038963));
#20567=CARTESIAN_POINT('Ctrl Pts',(-30.402780980013,4.53866083779444,-46.0398534288869));
#20568=CARTESIAN_POINT('Ctrl Pts',(-30.4385977089417,4.48117915514206,-46.0045796186039));
#20569=CARTESIAN_POINT('Ctrl Pts',(-30.473242297537,4.42497368440718,-45.9693284849162));
#20570=CARTESIAN_POINT('Ctrl Pts',(-30.4828971440726,4.40931019361661,-45.9595046047734));
#20571=CARTESIAN_POINT('Ctrl Pts',(-30.4924611622177,4.39374574024872,-45.9496827068705));
#20572=CARTESIAN_POINT('Ctrl Pts',(-30.5019294737422,4.37828879507047,-45.9398698199799));
#20573=CARTESIAN_POINT('Ctrl Pts',(-30.5242884649479,4.34178791522352,-45.916697129567));
#20574=CARTESIAN_POINT('Ctrl Pts',(-30.5461114990024,4.30588373129535,-45.893576966171));
#20575=CARTESIAN_POINT('Ctrl Pts',(-30.5677918286704,4.26992316450233,-45.8700944794397));
#20576=CARTESIAN_POINT('Ctrl Pts',(-30.5889836163621,4.23477292885475,-45.8471411442782));
#20577=CARTESIAN_POINT('Ctrl Pts',(-30.6100392194815,4.19956876344227,-45.8238415775016));
#20578=CARTESIAN_POINT('Ctrl Pts',(-30.6312950644073,4.16371244151749,-45.7997712886713));
#20579=CARTESIAN_POINT('Ctrl Pts',(-30.6358899657776,4.155961337606,-45.7945679856026));
#20580=CARTESIAN_POINT('Ctrl Pts',(-30.6404941012843,4.14817980506948,-45.7893285265302));
#20581=CARTESIAN_POINT('Ctrl Pts',(-30.6451106582907,4.14036188073455,-45.7840483871559));
#20582=CARTESIAN_POINT('Ctrl Pts',(-30.6700567782524,4.09811678811662,-45.7555165202118));
#20583=CARTESIAN_POINT('Ctrl Pts',(-30.6953847827476,4.05481681122135,-45.7257980429323));
#20584=CARTESIAN_POINT('Ctrl Pts',(-30.7206989045914,4.01102740397107,-45.6952102865954));
#20585=CARTESIAN_POINT('Ctrl Pts',(-30.7439111622069,3.97087388775599,-45.6671622711692));
#20586=CARTESIAN_POINT('Ctrl Pts',(-30.7671117407912,3.93030883565371,-45.6383835841969));
#20587=CARTESIAN_POINT('Ctrl Pts',(-30.7900188366392,3.88975914762134,-45.6091483783712));
#20588=CARTESIAN_POINT('Ctrl Pts',(-30.822873472855,3.83160052036435,-45.5672176134034));
#20589=CARTESIAN_POINT('Ctrl Pts',(-30.8551356059637,3.77347150520475,-45.5243489000837));
#20590=CARTESIAN_POINT('Ctrl Pts',(-30.8865782180822,3.71572672403445,-45.4807748820348));
#20591=CARTESIAN_POINT('Ctrl Pts',(-30.9173459689747,3.65922133460639,-45.4381361048344));
#20592=CARTESIAN_POINT('Ctrl Pts',(-30.9473288087819,3.60308394566913,-45.3948220636178));
#20593=CARTESIAN_POINT('Ctrl Pts',(-30.9763485668724,3.54763395863754,-45.3510836962529));
#20594=CARTESIAN_POINT('Ctrl Pts',(-31.0041256217863,3.49455848743805,-45.3092183220361));
#20595=CARTESIAN_POINT('Ctrl Pts',(-31.031020362624,3.44211279623524,-45.2669644225117));
#20596=CARTESIAN_POINT('Ctrl Pts',(-31.0569092996774,3.39056462664441,-45.2245700146397));
#20597=CARTESIAN_POINT('Ctrl Pts',(-31.093076985253,3.31855016015971,-45.1653436504629));
#20598=CARTESIAN_POINT('Ctrl Pts',(-31.1272233717964,3.24827370208178,-45.1058421918234));
#20599=CARTESIAN_POINT('Ctrl Pts',(-31.1595494313399,3.17943997773353,-45.0459231077249));
#20600=CARTESIAN_POINT('Ctrl Pts',(-31.1826825944714,3.13018121261403,-45.0030438342623));
#20601=CARTESIAN_POINT('Ctrl Pts',(-31.2048830480729,3.08166149143451,-44.9599498196489));
#20602=CARTESIAN_POINT('Ctrl Pts',(-31.2262150566817,3.03377610979426,-44.9165757916786));
#20603=CARTESIAN_POINT('Ctrl Pts',(-31.2414844934216,2.99949978733777,-44.8855286930022));
#20604=CARTESIAN_POINT('Ctrl Pts',(-31.2563087700741,2.96554856929972,-44.8543379438556));
#20605=CARTESIAN_POINT('Ctrl Pts',(-31.2707017024234,2.93189092491625,-44.8229856435213));
#20606=CARTESIAN_POINT('Ctrl Pts',(-31.2840202547507,2.90074570120104,-44.7939736783114));
#20607=CARTESIAN_POINT('Ctrl Pts',(-31.2969556947983,2.86984540613555,-44.7648207778565));
#20608=CARTESIAN_POINT('Ctrl Pts',(-31.3096755297015,2.83874705979844,-44.7350996374589));
#20609=CARTESIAN_POINT('Ctrl Pts',(-31.3219862131598,2.80864903566947,-44.7063345194963));
#20610=CARTESIAN_POINT('Ctrl Pts',(-31.334095116145,2.7783653855646,-44.6770369689337));
#20611=CARTESIAN_POINT('Ctrl Pts',(-31.3461161319126,2.74750973243853,-44.646793652667));
#20612=CARTESIAN_POINT('Ctrl Pts',(-31.3508634311058,2.73532432148615,-44.6348500637315));
#20613=CARTESIAN_POINT('Ctrl Pts',(-31.355596581674,2.72304988168381,-44.622758694446));
#20614=CARTESIAN_POINT('Ctrl Pts',(-31.3603207571799,2.71066337514561,-44.6104929798676));
#20615=CARTESIAN_POINT('Ctrl Pts',(-31.3719775903232,2.68009985358191,-44.5802275106771));
#20616=CARTESIAN_POINT('Ctrl Pts',(-31.3835903511824,2.64885587383653,-44.5488981448282));
#20617=CARTESIAN_POINT('Ctrl Pts',(-31.3949355265561,2.6174056185706,-44.5169313822335));
#20618=CARTESIAN_POINT('Ctrl Pts',(-31.4059451346506,2.5868855980735,-44.4859101316469));
#20619=CARTESIAN_POINT('Ctrl Pts',(-31.4167025210891,2.55617145933846,-44.4542887717981));
#20620=CARTESIAN_POINT('Ctrl Pts',(-31.4270420719603,2.52568103013514,-44.4224833635812));
#20621=CARTESIAN_POINT('Ctrl Pts',(-31.4325973613799,2.50929896858707,-44.4053947830467));
#20622=CARTESIAN_POINT('Ctrl Pts',(-31.4380327251388,2.49298120446452,-44.3882535174169));
#20623=CARTESIAN_POINT('Ctrl Pts',(-31.4433275501241,2.47679044271976,-44.371127100834));
#20624=CARTESIAN_POINT('Ctrl Pts',(-31.4647556226459,2.41126668738958,-44.3018167652517));
#20625=CARTESIAN_POINT('Ctrl Pts',(-31.4838413756938,2.34779720065217,-44.2327317651562));
#20626=CARTESIAN_POINT('Ctrl Pts',(-31.5007098129089,2.28616625263436,-44.1638147526115));
#20627=CARTESIAN_POINT('Ctrl Pts',(-31.5175340455262,2.22469681165062,-44.0950783406035));
#20628=CARTESIAN_POINT('Ctrl Pts',(-31.5321530362756,2.16505598894104,-44.0265085656336));
#20629=CARTESIAN_POINT('Ctrl Pts',(-31.5446602364656,2.10703928394694,-43.9580083689352));
#20630=CARTESIAN_POINT('Ctrl Pts',(-31.5570581308033,2.04952961212525,-43.8901068251945));
#20631=CARTESIAN_POINT('Ctrl Pts',(-31.5673813480323,1.99361555675819,-43.8222732333628));
#20632=CARTESIAN_POINT('Ctrl Pts',(-31.5756847360288,1.93911125618465,-43.7543801796417));
#20633=CARTESIAN_POINT('Ctrl Pts',(-31.583816990467,1.8857302940484,-43.6878864077399));
#20634=CARTESIAN_POINT('Ctrl Pts',(-31.5900120440138,1.83370140979111,-43.6213352251961));
#20635=CARTESIAN_POINT('Ctrl Pts',(-31.5942823764155,1.78286572999261,-43.5545811323837));
#20636=CARTESIAN_POINT('Ctrl Pts',(-31.5976752734262,1.74247537865634,-43.5015431623494));
#20637=CARTESIAN_POINT('Ctrl Pts',(-31.599852461147,1.70283853003104,-43.4483765673924));
#20638=CARTESIAN_POINT('Ctrl Pts',(-31.6008005363874,1.66388385806333,-43.3949985110639));
#20639=CARTESIAN_POINT('',(-29.601019580034,0.0483466652824466,-44.5443987773729));
#20640=CARTESIAN_POINT('Ctrl Pts',(-29.6010195803199,0.0483466811679813,
-44.5443987580553));
#20641=CARTESIAN_POINT('Ctrl Pts',(-29.6001428951107,0.120389726239225,
-44.6036294140991));
#20642=CARTESIAN_POINT('Ctrl Pts',(-29.5975013422349,0.195036786929032,
-44.6630282744663));
#20643=CARTESIAN_POINT('Ctrl Pts',(-29.5930772604015,0.272150959304656,
-44.7223830672457));
#20644=CARTESIAN_POINT('Ctrl Pts',(-29.5886062260781,0.3500835393286,-44.7823677885439));
#20645=CARTESIAN_POINT('Ctrl Pts',(-29.5823146711999,0.430535795853726,
-44.8423073705293));
#20646=CARTESIAN_POINT('Ctrl Pts',(-29.574222786813,0.51332841443495,-44.9019835491049));
#20647=CARTESIAN_POINT('Ctrl Pts',(-29.565930993514,0.598166413489189,-44.9631340196217));
#20648=CARTESIAN_POINT('Ctrl Pts',(-29.5557488341298,0.685461776750675,
-45.0240077404265));
#20649=CARTESIAN_POINT('Ctrl Pts',(-29.543737836468,0.774982825770725,-45.0843730604535));
#20650=CARTESIAN_POINT('Ctrl Pts',(-29.5337880250277,0.849141324737317,
-45.134379193892));
#20651=CARTESIAN_POINT('Ctrl Pts',(-29.5225839946974,0.924826377854316,
-45.1840364546051));
#20652=CARTESIAN_POINT('Ctrl Pts',(-29.5101801564636,1.00188774720075,-45.2332160837794));
#20653=CARTESIAN_POINT('Ctrl Pts',(-29.5006329711527,1.06120157890313,-45.2710694501648));
#20654=CARTESIAN_POINT('Ctrl Pts',(-29.490378365956,1.12134184500018,-45.3086438665849));
#20655=CARTESIAN_POINT('Ctrl Pts',(-29.4793511360731,1.18272685076198,-45.3461681931872));
#20656=CARTESIAN_POINT('Ctrl Pts',(-29.4682346366031,1.24460879130936,-45.3839962933734));
#20657=CARTESIAN_POINT('Ctrl Pts',(-29.456332708871,1.30775603742696,-45.42177385914));
#20658=CARTESIAN_POINT('Ctrl Pts',(-29.4435453185015,1.37262242858926,-45.4597028268429));
#20659=CARTESIAN_POINT('Ctrl Pts',(-29.4315176893835,1.43363479096943,-45.495378249519));
#20660=CARTESIAN_POINT('Ctrl Pts',(-29.4187062165369,1.49616856136343,-45.5311876460224));
#20661=CARTESIAN_POINT('Ctrl Pts',(-29.4050040742633,1.56061746727536,-45.567268150343));
#20662=CARTESIAN_POINT('Ctrl Pts',(-29.3970125601839,1.59820606683238,-45.5883114187978));
#20663=CARTESIAN_POINT('Ctrl Pts',(-29.3887132725611,1.63644689041164,-45.6094470587386));
#20664=CARTESIAN_POINT('Ctrl Pts',(-29.3802840980427,1.67453524915455,-45.630228510053));
#20665=CARTESIAN_POINT('Ctrl Pts',(-29.378973179072,1.68045881283573,-45.63346047526));
#20666=CARTESIAN_POINT('Ctrl Pts',(-29.377659183083,1.68637863961886,-45.6366839365035));
#20667=CARTESIAN_POINT('Ctrl Pts',(-29.3763428491708,1.69229164967521,-45.6398972839175));
#20668=CARTESIAN_POINT('Ctrl Pts',(-29.3675294596852,1.73188165049434,-45.6614119482829));
#20669=CARTESIAN_POINT('Ctrl Pts',(-29.3586085085317,1.77116814411537,-45.6824703052313));
#20670=CARTESIAN_POINT('Ctrl Pts',(-29.3498179322441,1.80921823069687,-45.7026164258445));
#20671=CARTESIAN_POINT('Ctrl Pts',(-29.345798947635,1.82661444083634,-45.7118270789381));
#20672=CARTESIAN_POINT('Ctrl Pts',(-29.3418076797094,1.84375186091624,-45.7208475465759));
#20673=CARTESIAN_POINT('Ctrl Pts',(-29.3378690067583,1.86053972639913,-45.7296365900603));
#20674=CARTESIAN_POINT('Ctrl Pts',(-29.3293091387331,1.89702458176613,-45.7487377069159));
#20675=CARTESIAN_POINT('Ctrl Pts',(-29.3210044596351,1.9318689510737,-45.766741549718));
#20676=CARTESIAN_POINT('Ctrl Pts',(-29.3127914317367,1.96589413123164,-45.7841244778093));
#20677=CARTESIAN_POINT('Ctrl Pts',(-29.3042276390732,2.00137247025745,-45.8022498018553));
#20678=CARTESIAN_POINT('Ctrl Pts',(-29.2957632868145,2.03596030997,-45.8196999475782));
#20679=CARTESIAN_POINT('Ctrl Pts',(-29.287178240003,2.07061493060431,-45.8369788942677));
#20680=CARTESIAN_POINT('Ctrl Pts',(-29.2827264081431,2.08858530952246,-45.8459390044531));
#20681=CARTESIAN_POINT('Ctrl Pts',(-29.2782415873646,2.10657404858481,-45.8548525135072));
#20682=CARTESIAN_POINT('Ctrl Pts',(-29.2736897871554,2.12471711459451,-45.8637861160256));
#20683=CARTESIAN_POINT('Ctrl Pts',(-29.256355824027,2.19380873171302,-45.8978066638405));
#20684=CARTESIAN_POINT('Ctrl Pts',(-29.2380293324233,2.2650806649784,-45.9321436907852));
#20685=CARTESIAN_POINT('Ctrl Pts',(-29.2187886407257,2.33813014399109,-45.9664970744029));
#20686=CARTESIAN_POINT('Ctrl Pts',(-29.1995512262308,2.41116718072994,-46.0008446067235));
#20687=CARTESIAN_POINT('Ctrl Pts',(-29.1794000014858,2.48598111683565,-46.0352083182042));
#20688=CARTESIAN_POINT('Ctrl Pts',(-29.158446402862,2.56214360749326,-46.0693195710185));
#20689=CARTESIAN_POINT('Ctrl Pts',(-29.1477696631634,2.6009515994832,-46.08670068887));
#20690=CARTESIAN_POINT('Ctrl Pts',(-29.1368851255934,2.64010931073448,-46.1040167791028));
#20691=CARTESIAN_POINT('Ctrl Pts',(-29.1258106832076,2.67955759692259,-46.121235609636));
#20692=CARTESIAN_POINT('Ctrl Pts',(-29.0884934714364,2.81248528740194,-46.1792573793174));
#20693=CARTESIAN_POINT('Ctrl Pts',(-29.0490214143964,2.94874805733495,-46.2361710744084));
#20694=CARTESIAN_POINT('Ctrl Pts',(-29.0074953827298,3.08805026662335,-46.2917965592469));
#20695=CARTESIAN_POINT('Ctrl Pts',(-28.9883230433803,3.15236532687379,-46.3174785382129));
#20696=CARTESIAN_POINT('Ctrl Pts',(-28.9687134922314,3.21732794660339,-46.3428860833831));
#20697=CARTESIAN_POINT('Ctrl Pts',(-28.9486799264243,3.28290734139608,-46.3680022668376));
#20698=CARTESIAN_POINT('Ctrl Pts',(-28.9295603832081,3.34549470526853,-46.3919725355161));
#20699=CARTESIAN_POINT('Ctrl Pts',(-28.9100640840953,3.40865199028361,-46.4156720092534));
#20700=CARTESIAN_POINT('Ctrl Pts',(-28.8899428449926,3.47319514244851,-46.4393775913285));
#20701=CARTESIAN_POINT('Ctrl Pts',(-28.8801874463636,3.50448765753336,-46.4508707902163));
#20702=CARTESIAN_POINT('Ctrl Pts',(-28.870284772012,3.53610621536774,-46.4623647975062));
#20703=CARTESIAN_POINT('Ctrl Pts',(-28.8602045269134,3.56814529176927,-46.4738875485019));
#20704=CARTESIAN_POINT('Ctrl Pts',(-28.856590773929,3.5796312533538,-46.4780184377206));
#20705=CARTESIAN_POINT('Ctrl Pts',(-28.8529541879692,3.59117126887197,-46.4821529985562));
#20706=CARTESIAN_POINT('Ctrl Pts',(-28.8492932819471,3.60276975626382,-46.4862924320737));
#20707=CARTESIAN_POINT('Ctrl Pts',(-28.8347809275938,3.64874781688004,-46.5027017377662));
#20708=CARTESIAN_POINT('Ctrl Pts',(-28.8198814360864,3.69564005982417,-46.5191872489931));
#20709=CARTESIAN_POINT('Ctrl Pts',(-28.804954427144,3.7423076479736,-46.5353449861092));
#20710=CARTESIAN_POINT('Ctrl Pts',(-28.7896455866052,3.79016898898767,-46.5519160367418));
#20711=CARTESIAN_POINT('Ctrl Pts',(-28.7743078992607,3.83779395776091,-46.5681422818527));
#20712=CARTESIAN_POINT('Ctrl Pts',(-28.759355352628,3.88393459327631,-46.5836331265177));
#20713=CARTESIAN_POINT('Ctrl Pts',(-28.7537903896417,3.90110698103823,-46.589398430536));
#20714=CARTESIAN_POINT('Ctrl Pts',(-28.7482790185921,3.91807358525469,-46.5950623119481));
#20715=CARTESIAN_POINT('Ctrl Pts',(-28.7428433919499,3.9347694673588,-46.600606131625));
#20716=CARTESIAN_POINT('Ctrl Pts',(-28.7255199964463,3.98797940763032,-46.6182743393931));
#20717=CARTESIAN_POINT('Ctrl Pts',(-28.7089739781036,4.03845692785244,-46.6347222773597));
#20718=CARTESIAN_POINT('Ctrl Pts',(-28.6929271419381,4.08715614297615,-46.6503419928399));
#20719=CARTESIAN_POINT('Ctrl Pts',(-28.6763004256893,4.13761518817666,-46.6665261536613));
#20720=CARTESIAN_POINT('Ctrl Pts',(-28.6602093208468,4.18616531622326,-46.6818208477891));
#20721=CARTESIAN_POINT('Ctrl Pts',(-28.644316672056,4.23388871137654,-46.6966149381683));
#20722=CARTESIAN_POINT('Ctrl Pts',(-28.627969394262,4.28297729365855,-46.7118322319198));
#20723=CARTESIAN_POINT('Ctrl Pts',(-28.6118319059133,4.33119131662838,-46.7265197607611));
#20724=CARTESIAN_POINT('Ctrl Pts',(-28.5955123551241,4.37972712988849,-46.7410550750331));
#20725=CARTESIAN_POINT('Ctrl Pts',(-28.5824064593832,4.41870524371677,-46.7527280871074));
#20726=CARTESIAN_POINT('Ctrl Pts',(-28.5691826623937,4.45789125572974,-46.7643020931162));
#20727=CARTESIAN_POINT('Ctrl Pts',(-28.5556276161849,4.49791246482394,-46.7759521322723));
#20728=CARTESIAN_POINT('Ctrl Pts',(-28.5303136735171,4.5726517594671,-46.797708489184));
#20729=CARTESIAN_POINT('Ctrl Pts',(-28.5038154963984,4.65024872096817,-46.8197419448427));
#20730=CARTESIAN_POINT('Ctrl Pts',(-28.4763724363906,4.72997427557589,-46.8417328856196));
#20731=CARTESIAN_POINT('Ctrl Pts',(-28.4493353890302,4.80852031217509,-46.8633984763779));
#20732=CARTESIAN_POINT('Ctrl Pts',(-28.4213813261847,4.88913235833811,-46.88502259048));
#20733=CARTESIAN_POINT('Ctrl Pts',(-28.3927617299876,4.97109430340033,-46.9063410681623));
#20734=CARTESIAN_POINT('Ctrl Pts',(-28.378500885518,5.01193508056946,-46.9169638418891));
#20735=CARTESIAN_POINT('Ctrl Pts',(-28.3640751382778,5.05311073633449,-46.9275113992598));
#20736=CARTESIAN_POINT('Ctrl Pts',(-28.3495175569022,5.0945310002499,-46.9379551628019));
#20737=CARTESIAN_POINT('Ctrl Pts',(-28.2998898532307,5.23573526561193,-46.9735586046725));
#20738=CARTESIAN_POINT('Ctrl Pts',(-28.2487222211881,5.37981608509009,-47.0079603462728));
#20739=CARTESIAN_POINT('Ctrl Pts',(-28.1961793830204,5.52624236920066,-47.0409479791394));
#20740=CARTESIAN_POINT('Ctrl Pts',(-28.1912717297431,5.53991900826614,-47.0440291195991));
#20741=CARTESIAN_POINT('Ctrl Pts',(-28.1863521118895,5.5536161028126,-47.0470979405331));
#20742=CARTESIAN_POINT('Ctrl Pts',(-28.1814206841545,5.56733321618429,-47.0501542798303));
#20743=CARTESIAN_POINT('Ctrl Pts',(-28.1610332933123,5.62404217889602,-47.0627897248067));
#20744=CARTESIAN_POINT('Ctrl Pts',(-28.1404439879142,5.68109327796716,-47.0752117904722));
#20745=CARTESIAN_POINT('Ctrl Pts',(-28.1196609444806,5.73846138573201,-47.0874100324895));
#20746=CARTESIAN_POINT('Ctrl Pts',(-28.0901140832834,5.82002054345042,-47.1047520432919));
#20747=CARTESIAN_POINT('Ctrl Pts',(-28.0601884858262,5.90222117357961,-47.1216391522657));
#20748=CARTESIAN_POINT('Ctrl Pts',(-28.0295651313039,5.98596973798121,-47.1382170631052));
#20749=CARTESIAN_POINT('Ctrl Pts',(-27.9994556916993,6.06831285097947,-47.154516766811));
#20750=CARTESIAN_POINT('Ctrl Pts',(-27.9686716323905,6.15215233029024,-47.1705175914092));
#20751=CARTESIAN_POINT('Ctrl Pts',(-27.9368942807464,6.23836174688808,-47.1863122283673));
#20752=CARTESIAN_POINT('Ctrl Pts',(-27.9138859820425,6.3007814233416,-47.1977482891543));
#20753=CARTESIAN_POINT('Ctrl Pts',(-27.8903566400259,6.36444376176364,-47.2090753439823));
#20754=CARTESIAN_POINT('Ctrl Pts',(-27.8661804062037,6.42968468272654,-47.2203127563692));
#20755=CARTESIAN_POINT('Ctrl Pts',(-27.847942346504,6.47890110825133,-47.2287900320064));
#20756=CARTESIAN_POINT('Ctrl Pts',(-27.8293301363076,6.52900644213637,-47.2372137187414));
#20757=CARTESIAN_POINT('Ctrl Pts',(-27.8109088394252,6.57849057001669,-47.2453281393073));
#20758=CARTESIAN_POINT('Ctrl Pts',(-27.808901427934,6.58388297032208,-47.2462123865561));
#20759=CARTESIAN_POINT('Ctrl Pts',(-27.8068962974569,6.58926798035078,-47.2470930084695));
#20760=CARTESIAN_POINT('Ctrl Pts',(-27.8048941892602,6.59464363607283,-47.2479697086243));
#20761=CARTESIAN_POINT('Ctrl Pts',(-27.7857562017533,6.6460290867792,-47.2563500132643));
#20762=CARTESIAN_POINT('Ctrl Pts',(-27.7668932813983,6.69656082378006,-47.2643676429827));
#20763=CARTESIAN_POINT('Ctrl Pts',(-27.7489626102115,6.74450973976879,-47.2717915646253));
#20764=CARTESIAN_POINT('Ctrl Pts',(-27.7427898060857,6.76101661022344,-47.2743473202727));
#20765=CARTESIAN_POINT('Ctrl Pts',(-27.7367275966334,6.77721727745394,-47.2768331620054));
#20766=CARTESIAN_POINT('Ctrl Pts',(-27.730803097537,6.79304092253043,-47.2792409857251));
#20767=CARTESIAN_POINT('Ctrl Pts',(-27.7139680026377,6.83800549458618,-47.2860830731595));
#20768=CARTESIAN_POINT('Ctrl Pts',(-27.698245024204,6.87993317251759,-47.292300320112));
#20769=CARTESIAN_POINT('Ctrl Pts',(-27.6830228278532,6.920480087879,-47.2981860858006));
#20770=CARTESIAN_POINT('Ctrl Pts',(-27.6671513877912,6.96275637456147,-47.3043228859832));
#20771=CARTESIAN_POINT('Ctrl Pts',(-27.6518241669089,7.00353185456053,-47.3100991165089));
#20772=CARTESIAN_POINT('Ctrl Pts',(-27.6363338685701,7.04469678156667,-47.3157950662566));
#20773=CARTESIAN_POINT('Ctrl Pts',(-27.6300972094816,7.06127048534724,-47.3180883530601));
#20774=CARTESIAN_POINT('Ctrl Pts',(-27.6238339727251,7.0779074421128,-47.3203680670018));
#20775=CARTESIAN_POINT('Ctrl Pts',(-27.6174974496284,7.09473147229072,-47.3226502412749));
#20776=CARTESIAN_POINT('Ctrl Pts',(-27.5912380988742,7.16445237487361,-47.3321078592472));
#20777=CARTESIAN_POINT('Ctrl Pts',(-27.5637084918944,7.2373641810161,-47.3416055430762));
#20778=CARTESIAN_POINT('Ctrl Pts',(-27.5353438185485,7.31229650097493,-47.3509038826924));
#20779=CARTESIAN_POINT('Ctrl Pts',(-27.5076494617004,7.38545801364546,-47.359982483115));
#20780=CARTESIAN_POINT('Ctrl Pts',(-27.4791592305491,7.46054539223451,-47.3688707809221));
#20781=CARTESIAN_POINT('Ctrl Pts',(-27.4502917789936,7.5364573264105,-47.3773926415382));
#20782=CARTESIAN_POINT('Ctrl Pts',(-27.4376837512723,7.56961230611574,-47.3811146138321));
#20783=CARTESIAN_POINT('Ctrl Pts',(-27.4250039268375,7.6029244436291,-47.3847673189939));
#20784=CARTESIAN_POINT('Ctrl Pts',(-27.4122878583101,7.63630147945298,-47.3883391055037));
#20785=CARTESIAN_POINT('Ctrl Pts',(-27.399520833481,7.66981226497319,-47.3919252050089));
#20786=CARTESIAN_POINT('Ctrl Pts',(-27.3867172775295,7.70338846448094,-47.3954297334533));
#20787=CARTESIAN_POINT('Ctrl Pts',(-27.3739131819109,7.7369372624196,-47.3988430683196));
#20788=CARTESIAN_POINT('Ctrl Pts',(-27.3544370134429,7.7879679685328,-47.4040350542961));
#20789=CARTESIAN_POINT('Ctrl Pts',(-27.3349641685883,7.83893739248527,-47.4090196408729));
#20790=CARTESIAN_POINT('Ctrl Pts',(-27.314886472341,7.8914382847598,-47.4139362240291));
#20791=CARTESIAN_POINT('Ctrl Pts',(-27.2954720491976,7.94220479330088,-47.4186903862915));
#20792=CARTESIAN_POINT('Ctrl Pts',(-27.2754919796708,7.99440337743772,-47.42338109378));
#20793=CARTESIAN_POINT('Ctrl Pts',(-27.2543909165992,8.04947604516642,-47.4280862245891));
#20794=CARTESIAN_POINT('Ctrl Pts',(-27.2498841077733,8.06123857979063,-47.4290911561883));
#20795=CARTESIAN_POINT('Ctrl Pts',(-27.2453261446323,8.07313222586055,-47.4300965589846));
#20796=CARTESIAN_POINT('Ctrl Pts',(-27.2407115887143,8.0851710365134,-47.4311028758602));
#20797=CARTESIAN_POINT('Ctrl Pts',(-27.2281917090425,8.1178338676591,-47.4338331420911));
#20798=CARTESIAN_POINT('Ctrl Pts',(-27.2152520429704,8.15156470539141,-47.4365657512038));
#20799=CARTESIAN_POINT('Ctrl Pts',(-27.2030096013162,8.1834581748092,-47.43907094853));
#20800=CARTESIAN_POINT('Ctrl Pts',(-27.1915082421585,8.21342100877009,-47.4414244965414));
#20801=CARTESIAN_POINT('Ctrl Pts',(-27.1806224414816,8.24176208064915,-47.4435786551797));
#20802=CARTESIAN_POINT('Ctrl Pts',(-27.1712821706062,8.26607104872378,-47.445385137549));
#20803=CARTESIAN_POINT('Ctrl Pts',(-27.1607331830755,8.29352582006022,-47.4474253952934));
#20804=CARTESIAN_POINT('Ctrl Pts',(-27.1521570591095,8.31583651577786,-47.4490307872794));
#20805=CARTESIAN_POINT('Ctrl Pts',(-27.1442046419552,8.33652450021978,-47.4504931501006));
#20806=CARTESIAN_POINT('Ctrl Pts',(-27.137620925019,8.35365185042086,-47.4517038238726));
#20807=CARTESIAN_POINT('Ctrl Pts',(-27.1314645242848,8.36966706493434,-47.4528148687108));
#20808=CARTESIAN_POINT('Ctrl Pts',(-27.1249673783504,8.38656890834394,-47.4539658948841));
#20809=CARTESIAN_POINT('Ctrl Pts',(-27.1086083050363,8.42912582460705,-47.4568640476649));
#20810=CARTESIAN_POINT('Ctrl Pts',(-27.0900780639737,8.47729893922498,-47.4600032548468));
#20811=CARTESIAN_POINT('Ctrl Pts',(-27.0701817551551,8.52897969000519,-47.4631493183149));
#20812=CARTESIAN_POINT('Ctrl Pts',(-27.0551845906177,8.567934891693,-47.4655207145325));
#20813=CARTESIAN_POINT('Ctrl Pts',(-27.039411399592,8.60888291132595,-47.4678965011884));
#20814=CARTESIAN_POINT('Ctrl Pts',(-27.0232093536358,8.65091976414625,-47.4701963573282));
#20815=CARTESIAN_POINT('Ctrl Pts',(-27.0189990969114,8.66184344271989,-47.4707939969599));
#20816=CARTESIAN_POINT('Ctrl Pts',(-27.0147599609022,8.67284063818803,-47.4713866185012));
#20817=CARTESIAN_POINT('Ctrl Pts',(-27.0104903498759,8.68391533637392,-47.4719740753745));
#20818=CARTESIAN_POINT('Ctrl Pts',(-26.9845376821153,8.75123246685636,-47.4755449095705));
#20819=CARTESIAN_POINT('Ctrl Pts',(-26.9574583067971,8.82141343840826,-47.4789288859062));
#20820=CARTESIAN_POINT('Ctrl Pts',(-26.9288994329729,8.89534867993896,-47.4820648068301));
#20821=CARTESIAN_POINT('Ctrl Pts',(-26.9200894686247,8.91815654155055,-47.4830321892174));
#20822=CARTESIAN_POINT('Ctrl Pts',(-26.9111387799399,8.94132163991927,-47.4839756076703));
#20823=CARTESIAN_POINT('Ctrl Pts',(-26.9020372197956,8.96487001610637,-47.4848922654333));
#20824=CARTESIAN_POINT('Ctrl Pts',(-26.8628262249754,9.06632023365765,-47.4888413755011));
#20825=CARTESIAN_POINT('Ctrl Pts',(-26.8208150246635,9.17487995625882,-47.4922950771787));
#20826=CARTESIAN_POINT('Ctrl Pts',(-26.7761241526219,9.29030321601774,-47.4949038473454));
#20827=CARTESIAN_POINT('Ctrl Pts',(-26.7332861316025,9.4009411114491,-47.4974044598001));
#20828=CARTESIAN_POINT('Ctrl Pts',(-26.6879859543736,9.51788558954946,-47.4991283845619));
#20829=CARTESIAN_POINT('Ctrl Pts',(-26.6403466149548,9.64087977673491,-47.4997472516126));
#20830=CARTESIAN_POINT('Ctrl Pts',(-26.6289458312461,9.67031406660183,-47.4998953554587));
#20831=CARTESIAN_POINT('Ctrl Pts',(-26.6174111619124,9.70009463056224,-47.4999800878473));
#20832=CARTESIAN_POINT('Ctrl Pts',(-26.6057444518299,9.73021755215291,-47.4999967943322));
#20833=CARTESIAN_POINT('Ctrl Pts',(-26.6042812482755,9.73399547803166,-47.4999988896091));
#20834=CARTESIAN_POINT('Ctrl Pts',(-26.6028157342137,9.73777939708592,-47.5));
#20835=CARTESIAN_POINT('Ctrl Pts',(-26.6013481399312,9.74156870921676,-47.5));
#20836=CARTESIAN_POINT('Ctrl Pts',(-29.6010195777907,0.0483468890079998,
-44.5443989289323));
#20837=CARTESIAN_POINT('Ctrl Pts',(-29.6055619606048,0.468960361277629,
-44.2375074423761));
#20838=CARTESIAN_POINT('Ctrl Pts',(-30.0440724592715,1.30625630024829,-43.632949316214));
#20839=CARTESIAN_POINT('Ctrl Pts',(-31.0801471378526,1.66021426393443,-43.3899702109528));
#20840=CARTESIAN_POINT('Ctrl Pts',(-31.6008005363636,1.6638838590428,-43.394998512406));
#20841=CARTESIAN_POINT('Ctrl Pts',(-29.6013481399313,-3.16315751404386,
-3.10698805307613));
#20842=CARTESIAN_POINT('Ctrl Pts',(-29.6013481399313,-2.72028843374284,
-2.8746603457667));
#20843=CARTESIAN_POINT('Ctrl Pts',(-29.8633584932717,-1.98477140817388,
-2.48881045956253));
#20844=CARTESIAN_POINT('Ctrl Pts',(-30.7047148115002,-1.32455978270634,
-2.14246554611846));
#20845=CARTESIAN_POINT('Ctrl Pts',(-31.3021488395894,-1.18958302241474,
-2.07165716808202));
#20846=CARTESIAN_POINT('Ctrl Pts',(-31.6013481399313,-1.18958302241474,
-2.07165716808202));
#20847=CARTESIAN_POINT('Ctrl Pts',(-29.6013481399313,-3.16315751404386,
-3.10698805307613));
#20848=CARTESIAN_POINT('Ctrl Pts',(-29.6013481399313,-2.76261489982222,
-2.83342772801365));
#20849=CARTESIAN_POINT('Ctrl Pts',(-29.8055672366397,-2.09573645906261,
-2.37928384552311));
#20850=CARTESIAN_POINT('Ctrl Pts',(-30.5867674244723,-1.37844221765731,
-1.90211816370204));
#20851=CARTESIAN_POINT('Ctrl Pts',(-31.2590593291549,-1.19721221668467,
-1.78030999323569));
#20852=CARTESIAN_POINT('Ctrl Pts',(-31.6013481399313,-1.19721221668467,
-1.7803099932357));
#20853=CARTESIAN_POINT('Ctrl Pts',(-29.6013481399313,-3.16315751404386,
-3.10698805307613));
#20854=CARTESIAN_POINT('Ctrl Pts',(-29.6013481399313,-2.83668621546112,
-2.76127064694583));
#20855=CARTESIAN_POINT('Ctrl Pts',(-29.7627413197174,-2.29353670629513,
-2.18565087554158));
#20856=CARTESIAN_POINT('Ctrl Pts',(-30.4874287360352,-1.64212796315053,
-1.48756675913343));
#20857=CARTESIAN_POINT('Ctrl Pts',(-31.2222046174036,-1.45041223345329,
-1.28183543771084));
#20858=CARTESIAN_POINT('Ctrl Pts',(-31.6013481399313,-1.45041223345328,
-1.28183543771085));
#20859=CARTESIAN_POINT('Ctrl Pts',(-29.6013481399313,-3.16315751404386,
-3.10698805307613));
#20860=CARTESIAN_POINT('Ctrl Pts',(-29.6013481399313,-2.91075753110003,
-2.68911356587801));
#20861=CARTESIAN_POINT('Ctrl Pts',(-29.8197857778813,-2.49118584714461,
-1.99323480888262));
#20862=CARTESIAN_POINT('Ctrl Pts',(-30.6168657671038,-2.06572859572542,
-1.27933306948775));
#20863=CARTESIAN_POINT('Ctrl Pts',(-31.2702445574425,-1.96125828368335,
-1.10698805307571));
#20864=CARTESIAN_POINT('Ctrl Pts',(-31.6013481399313,-1.96125828368332,
-1.10698805307571));
#20865=CARTESIAN_POINT('Ctrl Pts',(-29.6013481399313,-3.16315751404386,
-3.10698805307613));
#20866=CARTESIAN_POINT('Ctrl Pts',(-29.6013481399313,-2.94250238065956,
-2.65818910256323));
#20867=CARTESIAN_POINT('Ctrl Pts',(-29.8633584932717,-2.57603830673271,
-1.91282374778309));
#20868=CARTESIAN_POINT('Ctrl Pts',(-30.7047148115002,-2.24709440263273,
-1.2437721074544));
#20869=CARTESIAN_POINT('Ctrl Pts',(-31.3021488395894,-2.17984356853592,
-1.10698805307579));
#20870=CARTESIAN_POINT('Ctrl Pts',(-31.6013481399313,-2.1798435685359,-1.10698805307579));
#20871=CARTESIAN_POINT('',(-31.601348139848,-1.18958379640971,-2.07165718841436));
#20872=CARTESIAN_POINT('Ctrl Pts',(-31.6013481399313,-1.18958611839171,
-2.07165724952208));
#20873=CARTESIAN_POINT('Ctrl Pts',(-31.6013481399313,-1.19629151388454,
-1.81674892884995));
#20874=CARTESIAN_POINT('Ctrl Pts',(-31.6013481399313,-1.41673991406472,
-1.31426493145134));
#20875=CARTESIAN_POINT('Ctrl Pts',(-31.6013481399313,-1.92484706998011,
-1.10710609651722));
#20876=CARTESIAN_POINT('Ctrl Pts',(-31.6013481399313,-2.17984356853765,
-1.10710609651713));
#20877=CARTESIAN_POINT('',(-29.6013481408022,-3.16315751404386,-3.1069880530762));
#20878=CARTESIAN_POINT('Ctrl Pts',(-29.6013481399313,-3.16315751404386,
-3.10698805307613));
#20879=CARTESIAN_POINT('Ctrl Pts',(-29.6013481399313,-3.1239227293558,-3.08640561014026));
#20880=CARTESIAN_POINT('Ctrl Pts',(-29.6025780372994,-3.08596318189257,
-3.06649215258608));
#20881=CARTESIAN_POINT('Ctrl Pts',(-29.6047994307409,-3.04922958621855,
-3.04722182543121));
#20882=CARTESIAN_POINT('Ctrl Pts',(-29.6071462052268,-3.01042265382437,
-3.02686383244438));
#20883=CARTESIAN_POINT('Ctrl Pts',(-29.6105995717779,-2.97298368860167,
-3.00722347067355));
#20884=CARTESIAN_POINT('Ctrl Pts',(-29.6149313017352,-2.93683268377644,
-2.98825876882019));
#20885=CARTESIAN_POINT('Ctrl Pts',(-29.6194079578624,-2.89947217911612,
-2.96865956721019));
#20886=CARTESIAN_POINT('Ctrl Pts',(-29.6248229591723,-2.86348689382828,
-2.94978180129771));
#20887=CARTESIAN_POINT('Ctrl Pts',(-29.630977185106,-2.82877099324162,-2.93156995055166));
#20888=CARTESIAN_POINT('Ctrl Pts',(-29.6374116617573,-2.79247420235963,
-2.91252876979781));
#20889=CARTESIAN_POINT('Ctrl Pts',(-29.6446543636642,-2.75756469697115,
-2.8942153545901));
#20890=CARTESIAN_POINT('Ctrl Pts',(-29.6525317263988,-2.72390820478538,
-2.87655926611293));
#20891=CARTESIAN_POINT('Ctrl Pts',(-29.6531360685662,-2.72132611759196,
-2.87520471140499));
#20892=CARTESIAN_POINT('Ctrl Pts',(-29.6537441707791,-2.71875140061619,
-2.87385402308973));
#20893=CARTESIAN_POINT('Ctrl Pts',(-29.6543559666818,-2.7161839910407,-2.87250716821336));
#20894=CARTESIAN_POINT('Ctrl Pts',(-29.6600036793802,-2.69248329020698,
-2.86007385613255));
#20895=CARTESIAN_POINT('Ctrl Pts',(-29.6659696578297,-2.66940990440059,
-2.84796980863825));
#20896=CARTESIAN_POINT('Ctrl Pts',(-29.672069700642,-2.64735205133182,-2.83639401211497));
#20897=CARTESIAN_POINT('Ctrl Pts',(-29.6786955204239,-2.62339298027169,
-2.8238204705915));
#20898=CARTESIAN_POINT('Ctrl Pts',(-29.6854791667032,-2.60063241131866,
-2.81187032823919));
#20899=CARTESIAN_POINT('Ctrl Pts',(-29.6921260830803,-2.57954449491568,
-2.80078398800603));
#20900=CARTESIAN_POINT('Ctrl Pts',(-29.6959267352146,-2.56748659769883,
-2.7944449098113));
#20901=CARTESIAN_POINT('Ctrl Pts',(-29.6996816438089,-2.55597510070257,
-2.78838796214075));
#20902=CARTESIAN_POINT('Ctrl Pts',(-29.7033294877424,-2.54509524365474,
-2.78265609810953));
#20903=CARTESIAN_POINT('Ctrl Pts',(-29.7076615320219,-2.53217472859285,
-2.77584914878818));
#20904=CARTESIAN_POINT('Ctrl Pts',(-29.7118349415436,-2.52015199800087,
-2.76950965686814));
#20905=CARTESIAN_POINT('Ctrl Pts',(-29.7160317833962,-2.50839847331253,
-2.76331335431396));
#20906=CARTESIAN_POINT('Ctrl Pts',(-29.7202525630835,-2.49657790918323,
-2.75708170945437));
#20907=CARTESIAN_POINT('Ctrl Pts',(-29.7244973629473,-2.48502956729003,
-2.75099485326455));
#20908=CARTESIAN_POINT('Ctrl Pts',(-29.7290005460335,-2.47312996253347,
-2.74473216372793));
#20909=CARTESIAN_POINT('Ctrl Pts',(-29.7332305679485,-2.46195218274152,
-2.73884936627559));
#20910=CARTESIAN_POINT('Ctrl Pts',(-29.7376886403773,-2.45046435633036,
-2.73281133932865));
#20911=CARTESIAN_POINT('Ctrl Pts',(-29.7426091633024,-2.43816469547932,
-2.72636120068185));
#20912=CARTESIAN_POINT('Ctrl Pts',(-29.7463600513861,-2.42878873035884,
-2.72144429478444));
#20913=CARTESIAN_POINT('Ctrl Pts',(-29.7503802844193,-2.41894121168228,
-2.71628802705997));
#20914=CARTESIAN_POINT('Ctrl Pts',(-29.7547921491628,-2.40840756198269,
-2.71078327572105));
#20915=CARTESIAN_POINT('Ctrl Pts',(-29.760949022686,-2.39370757621511,-2.7031012501512));
#20916=CARTESIAN_POINT('Ctrl Pts',(-29.7678743237038,-2.37767516539435,
-2.69471591008389));
#20917=CARTESIAN_POINT('Ctrl Pts',(-29.7754320606111,-2.36086739698134,
-2.68591921939787));
#20918=CARTESIAN_POINT('Ctrl Pts',(-29.782638540656,-2.34484079415663,-2.67753136776093));
#20919=CARTESIAN_POINT('Ctrl Pts',(-29.7904204744654,-2.32810965913548,
-2.66876972038226));
#20920=CARTESIAN_POINT('Ctrl Pts',(-29.7986176873247,-2.31114251148993,
-2.65987953002471));
#20921=CARTESIAN_POINT('Ctrl Pts',(-29.806629712787,-2.29455867728999,-2.65119018247052));
#20922=CARTESIAN_POINT('Ctrl Pts',(-29.8150385308157,-2.27774966978239,
-2.64237817777281));
#20923=CARTESIAN_POINT('Ctrl Pts',(-29.8236496013917,-2.26113354395587,
-2.63366224999026));
#20924=CARTESIAN_POINT('Ctrl Pts',(-29.8307351616061,-2.24746107907074,
-2.62649040874445));
#20925=CARTESIAN_POINT('Ctrl Pts',(-29.8379567707206,-2.23391888947962,
-2.61938344724402));
#20926=CARTESIAN_POINT('Ctrl Pts',(-29.8451830882566,-2.22072804014726,
-2.61245704930194));
#20927=CARTESIAN_POINT('Ctrl Pts',(-29.8586687106857,-2.19611151690045,
-2.59953113136733));
#20928=CARTESIAN_POINT('Ctrl Pts',(-29.8721698776419,-2.17269633039009,
-2.58726304359795));
#20929=CARTESIAN_POINT('Ctrl Pts',(-29.8857211483622,-2.15020476615977,
-2.575489858269));
#20930=CARTESIAN_POINT('Ctrl Pts',(-29.8997330018288,-2.12694875506416,
-2.56331652404302));
#20931=CARTESIAN_POINT('Ctrl Pts',(-29.9137987122541,-2.10468004498373,
-2.55167215602487));
#20932=CARTESIAN_POINT('Ctrl Pts',(-29.9280063400478,-2.08311601860142,
-2.54038262055144));
#20933=CARTESIAN_POINT('Ctrl Pts',(-29.9351254969311,-2.0723107181615,-2.53472566111098));
#20934=CARTESIAN_POINT('Ctrl Pts',(-29.9422810249122,-2.06168274202711,
-2.52915790004785));
#20935=CARTESIAN_POINT('Ctrl Pts',(-29.9494881827945,-2.05119893711306,
-2.52365812942059));
#20936=CARTESIAN_POINT('Ctrl Pts',(-29.9662042421006,-2.02688312392317,
-2.51090213135919));
#20937=CARTESIAN_POINT('Ctrl Pts',(-29.9831859169657,-2.00335486079583,
-2.49854366023296));
#20938=CARTESIAN_POINT('Ctrl Pts',(-30.000544797757,-1.98038735372257,-2.48647104316098));
#20939=CARTESIAN_POINT('Ctrl Pts',(-30.0127422185392,-1.96424896603151,
-2.47798807745939));
#20940=CARTESIAN_POINT('Ctrl Pts',(-30.0251268334679,-1.94838789555397,
-2.46964654185828));
#20941=CARTESIAN_POINT('Ctrl Pts',(-30.037749830557,-1.93273310838267,-2.46141241165065));
#20942=CARTESIAN_POINT('Ctrl Pts',(-30.0556367880011,-1.91055006342503,
-2.44974453788242));
#20943=CARTESIAN_POINT('Ctrl Pts',(-30.0740009071748,-1.88877981278742,
-2.43829150446304));
#20944=CARTESIAN_POINT('Ctrl Pts',(-30.0930078932373,-1.86723696492918,
-2.42696709781863));
#20945=CARTESIAN_POINT('Ctrl Pts',(-30.111737273938,-1.84600875980573,-2.41580808909653));
#20946=CARTESIAN_POINT('Ctrl Pts',(-30.1310911539008,-1.82500112727937,
-2.40477385804453));
#20947=CARTESIAN_POINT('Ctrl Pts',(-30.1512620830931,-1.80406840377923,
-2.39380053160686));
#20948=CARTESIAN_POINT('Ctrl Pts',(-30.1629401347959,-1.79194930777794,
-2.38744747408185));
#20949=CARTESIAN_POINT('Ctrl Pts',(-30.1748926619635,-1.77985592413975,
-2.38111518397084));
#20950=CARTESIAN_POINT('Ctrl Pts',(-30.1871618773871,-1.76776552898889,
-2.3747944817815));
#20951=CARTESIAN_POINT('Ctrl Pts',(-30.2100978381315,-1.7451638532509,-2.36297861807008));
#20952=CARTESIAN_POINT('Ctrl Pts',(-30.2341548439636,-1.72256840729292,
-2.35115721680048));
#20953=CARTESIAN_POINT('Ctrl Pts',(-30.2591599413099,-1.70026456961884,
-2.339481363101));
#20954=CARTESIAN_POINT('Ctrl Pts',(-30.2832260806922,-1.67879825581916,
-2.32824394543976));
#20955=CARTESIAN_POINT('Ctrl Pts',(-30.3081700455028,-1.65760227060456,
-2.31714145770607));
#20956=CARTESIAN_POINT('Ctrl Pts',(-30.3337999561418,-1.63690007639308,
-2.30629281304304));
#20957=CARTESIAN_POINT('Ctrl Pts',(-30.3592947164928,-1.61630704789624,
-2.29550137487876));
#20958=CARTESIAN_POINT('Ctrl Pts',(-30.3854679150343,-1.59620290129236,
-2.28496125895171));
#20959=CARTESIAN_POINT('Ctrl Pts',(-30.4120975156935,-1.57677247237033,
-2.27477156808813));
#20960=CARTESIAN_POINT('Ctrl Pts',(-30.4386791649472,-1.5573770314449,-2.26460022560332));
#20961=CARTESIAN_POINT('Ctrl Pts',(-30.4657152248653,-1.53865309746412,
-2.25477816192499));
#20962=CARTESIAN_POINT('Ctrl Pts',(-30.4929565160482,-1.52074566093053,
-2.24538402595748));
#20963=CARTESIAN_POINT('Ctrl Pts',(-30.4965061975242,-1.51841222910751,
-2.24415992133619));
#20964=CARTESIAN_POINT('Ctrl Pts',(-30.5000593286878,-1.51609260446148,
-2.24294305365327));
#20965=CARTESIAN_POINT('Ctrl Pts',(-30.5036153277814,-1.51378705658792,
-2.24173357059071));
#20966=CARTESIAN_POINT('Ctrl Pts',(-30.5418291595571,-1.48901094830684,
-2.22873610319226));
#20967=CARTESIAN_POINT('Ctrl Pts',(-30.5803738475846,-1.46585566482045,
-2.21658891531263));
#20968=CARTESIAN_POINT('Ctrl Pts',(-30.6192577686836,-1.44420262799386,
-2.20522980124039));
#20969=CARTESIAN_POINT('Ctrl Pts',(-30.6571296763055,-1.42311314454529,
-2.1941663254732));
#20970=CARTESIAN_POINT('Ctrl Pts',(-30.6953240277555,-1.40344867898103,
-2.18385040954404));
#20971=CARTESIAN_POINT('Ctrl Pts',(-30.7338795587756,-1.3851315391288,-2.17424129638707));
#20972=CARTESIAN_POINT('Ctrl Pts',(-30.7684841140604,-1.36869144708739,
-2.16561687652615));
#20973=CARTESIAN_POINT('Ctrl Pts',(-30.8033801955482,-1.3533369210125,-2.15756194110962));
#20974=CARTESIAN_POINT('Ctrl Pts',(-30.8386047896358,-1.33901168852827,
-2.15004696982855));
#20975=CARTESIAN_POINT('Ctrl Pts',(-30.8749608854494,-1.32422629388459,
-2.14229059894599));
#20976=CARTESIAN_POINT('Ctrl Pts',(-30.9116780536413,-1.31053583015463,
-2.13510862532927));
#20977=CARTESIAN_POINT('Ctrl Pts',(-30.9486688589955,-1.29794668446151,
-2.1285043996428));
#20978=CARTESIAN_POINT('Ctrl Pts',(-31.0145562434027,-1.27552311531506,
-2.11674106677263));
#20979=CARTESIAN_POINT('Ctrl Pts',(-31.0813108226253,-1.2565961415427,-2.10681203668579));
#20980=CARTESIAN_POINT('Ctrl Pts',(-31.148446448331,-1.24116751588161,-2.09871822886263));
#20981=CARTESIAN_POINT('Ctrl Pts',(-31.214557365996,-1.2259743812375,-2.09074795887604));
#20982=CARTESIAN_POINT('Ctrl Pts',(-31.2810372174736,-1.21417357410882,
-2.08455729308663));
#20983=CARTESIAN_POINT('Ctrl Pts',(-31.3474381572323,-1.20572481431206,
-2.08012510063857));
#20984=CARTESIAN_POINT('Ctrl Pts',(-31.412451145643,-1.1974526554428,-2.07578555247393));
#20985=CARTESIAN_POINT('Ctrl Pts',(-31.4773880575917,-1.19239376695217,
-2.07313167570348));
#20986=CARTESIAN_POINT('Ctrl Pts',(-31.5418516413167,-1.1904709948876,-2.07212299560973));
#20987=CARTESIAN_POINT('Ctrl Pts',(-31.5617323350834,-1.18987800826803,
-2.07181191672001));
#20988=CARTESIAN_POINT('Ctrl Pts',(-31.5815682025805,-1.1895830224164,-2.07165716808289));
#20989=CARTESIAN_POINT('Ctrl Pts',(-31.6013481397647,-1.18958302241474,
-2.07165716808202));
#20990=CARTESIAN_POINT('Ctrl Pts',(-31.6013481399313,-2.1798435685359,-1.10698805307579));
#20991=CARTESIAN_POINT('Ctrl Pts',(-31.5380133733079,-2.1798435685359,-1.10698805307579));
#20992=CARTESIAN_POINT('Ctrl Pts',(-31.4740855392086,-2.18135191064984,
-1.11005592803236));
#20993=CARTESIAN_POINT('Ctrl Pts',(-31.4099441847571,-2.18441353692556,
-1.1162830873027));
#20994=CARTESIAN_POINT('Ctrl Pts',(-31.3441795872611,-2.18755264462647,
-1.12266783901959));
#20995=CARTESIAN_POINT('Ctrl Pts',(-31.2781909371264,-2.19232472702429,
-1.13237396069033));
#20996=CARTESIAN_POINT('Ctrl Pts',(-31.2124140307635,-2.19875696626284,
-1.14545673912122));
#20997=CARTESIAN_POINT('Ctrl Pts',(-31.1456900130305,-2.20528182230651,
-1.1587278944292));
#20998=CARTESIAN_POINT('Ctrl Pts',(-31.07918445827,-2.21351501262255,-1.17547369642591));
#20999=CARTESIAN_POINT('Ctrl Pts',(-31.0133717481963,-2.22346257986238,
-1.19570643549216));
#21000=CARTESIAN_POINT('Ctrl Pts',(-30.9658494141938,-2.23064556339783,
-1.21031618158244));
#21001=CARTESIAN_POINT('Ctrl Pts',(-30.9186887800619,-2.23872196137621,
-1.22674307762165));
#21002=CARTESIAN_POINT('Ctrl Pts',(-30.8720718964299,-2.24768691752238,
-1.24497724624526));
#21003=CARTESIAN_POINT('Ctrl Pts',(-30.8506323120688,-2.25180999308246,
-1.25336332798226));
#21004=CARTESIAN_POINT('Ctrl Pts',(-30.829312599965,-2.25611987172572,-1.26212935568469));
#21005=CARTESIAN_POINT('Ctrl Pts',(-30.8081109841407,-2.26061991872736,
-1.27128217411506));
#21006=CARTESIAN_POINT('Ctrl Pts',(-30.7832131401507,-2.26590449086198,
-1.28203066834473));
#21007=CARTESIAN_POINT('Ctrl Pts',(-30.7584742845458,-2.27145195614382,
-1.29331387104349));
#21008=CARTESIAN_POINT('Ctrl Pts',(-30.7338795587756,-2.27727368040852,
-1.30515489962099));
#21009=CARTESIAN_POINT('Ctrl Pts',(-30.6948715156732,-2.28650712635824,
-1.32393515996795));
#21010=CARTESIAN_POINT('Ctrl Pts',(-30.656224427846,-2.29642961167632,-1.34411688395022));
#21011=CARTESIAN_POINT('Ctrl Pts',(-30.6178903847089,-2.30708499688717,
-1.36578928117296));
#21012=CARTESIAN_POINT('Ctrl Pts',(-30.5795563415719,-2.31774038209802,
-1.38746167839569));
#21013=CARTESIAN_POINT('Ctrl Pts',(-30.5415347952082,-2.32912876814559,
-1.41062495417266));
#21014=CARTESIAN_POINT('Ctrl Pts',(-30.5038118332312,-2.3413115475746,-1.43540397715849));
#21015=CARTESIAN_POINT('Ctrl Pts',(-30.4769262941673,-2.34999433850831,
-1.45306423911935));
#21016=CARTESIAN_POINT('Ctrl Pts',(-30.45019460505,-2.35908350379225,-1.47155110529042));
#21017=CARTESIAN_POINT('Ctrl Pts',(-30.4238708773,-2.36850656877467,-1.49072204279557));
#21018=CARTESIAN_POINT('Ctrl Pts',(-30.3974630852302,-2.37795972613441,
-1.50995420232204));
#21019=CARTESIAN_POINT('Ctrl Pts',(-30.3714662272135,-2.3877488222912,-1.52987461783205));
#21020=CARTESIAN_POINT('Ctrl Pts',(-30.346108919026,-2.39778132439947,-1.55029917527507));
#21021=CARTESIAN_POINT('Ctrl Pts',(-30.3206037398851,-2.40787233096895,
-1.57084283837244));
#21022=CARTESIAN_POINT('Ctrl Pts',(-30.2957458982613,-2.4182094530884,-1.59189626098257));
#21023=CARTESIAN_POINT('Ctrl Pts',(-30.2717346995761,-2.42868073797152,
-1.61323501530556));
#21024=CARTESIAN_POINT('Ctrl Pts',(-30.2473495113335,-2.43931511971834,
-1.63490613418021));
#21025=CARTESIAN_POINT('Ctrl Pts',(-30.223837809446,-2.45008771849147,-1.65687121599033));
#21026=CARTESIAN_POINT('Ctrl Pts',(-30.2013695923977,-2.4608651803549,-1.67886158503157));
#21027=CARTESIAN_POINT('Ctrl Pts',(-30.1965694868773,-2.46316767521132,
-1.68355960319667));
#21028=CARTESIAN_POINT('Ctrl Pts',(-30.1918168619552,-2.46547033968146,
-1.68825866615867));
#21029=CARTESIAN_POINT('Ctrl Pts',(-30.1871131363204,-2.46777179178314,
-1.69295598352284));
#21030=CARTESIAN_POINT('Ctrl Pts',(-30.1664934286946,-2.47786066029619,
-1.71354759923212));
#21031=CARTESIAN_POINT('Ctrl Pts',(-30.1468011154908,-2.48796306628563,
-1.73411179318848));
#21032=CARTESIAN_POINT('Ctrl Pts',(-30.1278200267744,-2.49813159474781,
-1.75478021370047));
#21033=CARTESIAN_POINT('Ctrl Pts',(-30.1085176434854,-2.50847224679331,
-1.77579849039995));
#21034=CARTESIAN_POINT('Ctrl Pts',(-30.089950532272,-2.51888142541316,-1.79692484884861));
#21035=CARTESIAN_POINT('Ctrl Pts',(-30.071925339522,-2.52943431590058,-1.81833448858601));
#21036=CARTESIAN_POINT('Ctrl Pts',(-30.0603233913226,-2.53622670311596,
-1.83211484226367));
#21037=CARTESIAN_POINT('Ctrl Pts',(-30.0489466441155,-2.54307901936519,
-1.84601327790726));
#21038=CARTESIAN_POINT('Ctrl Pts',(-30.0377515590304,-2.55001519647483,
-1.86008361077824));
#21039=CARTESIAN_POINT('Ctrl Pts',(-30.0202894739612,-2.56083424017321,
-1.88203050512303));
#21040=CARTESIAN_POINT('Ctrl Pts',(-30.0032672999872,-2.5718565893337,-1.90439434832256));
#21041=CARTESIAN_POINT('Ctrl Pts',(-29.986540537363,-2.58318259165072,-1.92739556031063));
#21042=CARTESIAN_POINT('Ctrl Pts',(-29.9743822845534,-2.59141517093613,
-1.94411454871023));
#21043=CARTESIAN_POINT('Ctrl Pts',(-29.962380904939,-2.59980852768495,-1.96117091312295));
#21044=CARTESIAN_POINT('Ctrl Pts',(-29.9504950781443,-2.60840611944354,
-1.97865788520927));
#21045=CARTESIAN_POINT('Ctrl Pts',(-29.9361791016416,-2.61876155568896,
-1.99972020471105));
#21046=CARTESIAN_POINT('Ctrl Pts',(-29.9220468038466,-2.62941040695762,
-2.0213793122978));
#21047=CARTESIAN_POINT('Ctrl Pts',(-29.9079896654696,-2.64048822796553,
-2.04391091791271));
#21048=CARTESIAN_POINT('Ctrl Pts',(-29.8943696326643,-2.65122158503237,
-2.06574190508803));
#21049=CARTESIAN_POINT('Ctrl Pts',(-29.8808199406586,-2.66235776006851,
-2.08839219920216));
#21050=CARTESIAN_POINT('Ctrl Pts',(-29.8672848017874,-2.67402992728557,
-2.11213266839896));
#21051=CARTESIAN_POINT('Ctrl Pts',(-29.8601364993483,-2.68019433994366,
-2.12467070406144));
#21052=CARTESIAN_POINT('Ctrl Pts',(-29.8529930006607,-2.68650840990406,
-2.13751313345897));
#21053=CARTESIAN_POINT('Ctrl Pts',(-29.8458515664567,-2.69299276380723,
-2.15070190990783));
#21054=CARTESIAN_POINT('Ctrl Pts',(-29.8370092023896,-2.70102154574572,
-2.16703195785471));
#21055=CARTESIAN_POINT('Ctrl Pts',(-29.8281753839728,-2.70931138291676,
-2.18389302791697));
#21056=CARTESIAN_POINT('Ctrl Pts',(-29.8195818745527,-2.71766309245283,
-2.20088258341277));
#21057=CARTESIAN_POINT('Ctrl Pts',(-29.810911054331,-2.72608993745778,-2.21802498404917));
#21058=CARTESIAN_POINT('Ctrl Pts',(-29.80248504767,-2.73457967752448,-2.2352979949187));
#21059=CARTESIAN_POINT('Ctrl Pts',(-29.7944950822701,-2.74291614050791,
-2.25226396695293));
#21060=CARTESIAN_POINT('Ctrl Pts',(-29.7860025730338,-2.75177694094215,
-2.27029704556998));
#21061=CARTESIAN_POINT('Ctrl Pts',(-29.7780028445554,-2.76046445550637,
-2.28798298727066));
#21062=CARTESIAN_POINT('Ctrl Pts',(-29.7706693302473,-2.76870763154671,
-2.30477233190291));
#21063=CARTESIAN_POINT('Ctrl Pts',(-29.7649681229922,-2.77511602635888,
-2.31782467344145));
#21064=CARTESIAN_POINT('Ctrl Pts',(-29.7596681806219,-2.78125558432115,
-2.33033452489764));
#21065=CARTESIAN_POINT('Ctrl Pts',(-29.7548308290289,-2.7869956391519,-2.3420368945175));
#21066=CARTESIAN_POINT('Ctrl Pts',(-29.7489427703006,-2.7939824746749,-2.35628110196399));
#21067=CARTESIAN_POINT('Ctrl Pts',(-29.7437329808012,-2.80039561916201,
-2.36932896845059));
#21068=CARTESIAN_POINT('Ctrl Pts',(-29.7389294870152,-2.80647097354879,
-2.38167554308116));
#21069=CARTESIAN_POINT('Ctrl Pts',(-29.7339099693834,-2.81281955019392,
-2.39457737075356));
#21070=CARTESIAN_POINT('Ctrl Pts',(-29.7293346158178,-2.81879950223314,
-2.40671380488855));
#21071=CARTESIAN_POINT('Ctrl Pts',(-29.7249469754717,-2.82469269414209,
-2.41867218798597));
#21072=CARTESIAN_POINT('Ctrl Pts',(-29.7205346580196,-2.83061903072786,
-2.43069782780083));
#21073=CARTESIAN_POINT('Ctrl Pts',(-29.7163123527609,-2.8364577566816,-2.44254364625314));
#21074=CARTESIAN_POINT('Ctrl Pts',(-29.7120665638674,-2.84250518647141,
-2.45482412209598));
#21075=CARTESIAN_POINT('Ctrl Pts',(-29.7089873790283,-2.84689098015813,
-2.46373032444865));
#21076=CARTESIAN_POINT('Ctrl Pts',(-29.7058966957232,-2.85138672368206,
-2.47286546834905));
#21077=CARTESIAN_POINT('Ctrl Pts',(-29.702729235603,-2.8561083525338,-2.48246897061464));
#21078=CARTESIAN_POINT('Ctrl Pts',(-29.6961783918064,-2.86587348039634,
-2.50233063922446));
#21079=CARTESIAN_POINT('Ctrl Pts',(-29.689320709749,-2.87660632259864,-2.524160579197));
#21080=CARTESIAN_POINT('Ctrl Pts',(-29.682484026858,-2.88807092453422,-2.54747887339583));
#21081=CARTESIAN_POINT('Ctrl Pts',(-29.6762325528387,-2.89855417529841,
-2.56880115975632));
#21082=CARTESIAN_POINT('Ctrl Pts',(-29.6699991784839,-2.90964919364194,
-2.59136774369264));
#21083=CARTESIAN_POINT('Ctrl Pts',(-29.6639961512857,-2.92116593488254,
-2.61479208602646));
#21084=CARTESIAN_POINT('Ctrl Pts',(-29.6604953385061,-2.92788220545471,
-2.62845256669563));
#21085=CARTESIAN_POINT('Ctrl Pts',(-29.6570720827395,-2.93474171833889,
-2.64240439340472));
#21086=CARTESIAN_POINT('Ctrl Pts',(-29.6537608436925,-2.94170531252135,
-2.65656791506386));
#21087=CARTESIAN_POINT('Ctrl Pts',(-29.6459034571597,-2.95822953513777,
-2.69017716609077));
#21088=CARTESIAN_POINT('Ctrl Pts',(-29.6386712547491,-2.97533717922417,
-2.72497306045523));
#21089=CARTESIAN_POINT('Ctrl Pts',(-29.6322214985177,-2.99309184445397,
-2.76108495599034));
#21090=CARTESIAN_POINT('Ctrl Pts',(-29.6259825811618,-3.01026611974047,
-2.79601637412802));
#21091=CARTESIAN_POINT('Ctrl Pts',(-29.6204755914229,-3.02804596108696,
-2.83217947634913));
#21092=CARTESIAN_POINT('Ctrl Pts',(-29.6158878557049,-3.04648364918689,
-2.8696805983508));
#21093=CARTESIAN_POINT('Ctrl Pts',(-29.6113790853076,-3.06460398292173,
-2.90653624112));
#21094=CARTESIAN_POINT('Ctrl Pts',(-29.607757862571,-3.08335990187956,-2.94468462508813));
#21095=CARTESIAN_POINT('Ctrl Pts',(-29.6052502605179,-3.10279331021013,
-2.98421098067318));
#21096=CARTESIAN_POINT('Ctrl Pts',(-29.6028917753904,-3.12107109255164,
-3.0213868641748));
#21097=CARTESIAN_POINT('Ctrl Pts',(-29.6015184408404,-3.13994830137226,
-3.05978194418027));
#21098=CARTESIAN_POINT('Ctrl Pts',(-29.6013629217521,-3.15945083497549,
-3.09944889618198));
#21099=CARTESIAN_POINT('Ctrl Pts',(-29.6013530889454,-3.16068389674761,
-3.10195686787042));
#21100=CARTESIAN_POINT('Ctrl Pts',(-29.6013481399313,-3.16191945474634,
-3.10446991672964));
#21101=CARTESIAN_POINT('Ctrl Pts',(-29.6013481399313,-3.16315751404386,
-3.10698805307613));
#21102=CARTESIAN_POINT('Origin',(-31.6013481399313,-3.04303266652647,-7.69437090305569));
#21103=CARTESIAN_POINT('',(-31.6013481399313,-0.255004540538761,-37.7617694830788));
#21104=CARTESIAN_POINT('',(-31.6013481399313,-1.04371801657535,-7.64201700643995));
#21105=CARTESIAN_POINT('',(-29.6013481399313,-2.25431919048988,-37.8141233796945));
#21106=CARTESIAN_POINT('Origin',(-31.6013481399313,-2.25431919048988,-37.8141233796945));
#21107=CARTESIAN_POINT('',(-29.6013481399313,-3.04303266652647,-7.69437090305569));
#21108=CARTESIAN_POINT('Origin',(-31.6013481399313,9.74156870921679,-37.5));
#21109=CARTESIAN_POINT('',(-31.6013481399313,1.61923004483546,-43.3333193484581));
#21110=CARTESIAN_POINT('',(-29.6013481399313,-0.0052376880408106,-44.4999832181498));
#21111=CARTESIAN_POINT('Ctrl Pts',(-31.6013481399313,1.61923004483544,-43.3333193484581));
#21112=CARTESIAN_POINT('Ctrl Pts',(-31.077749364333,1.61923004483544,-43.3333193484581));
#21113=CARTESIAN_POINT('Ctrl Pts',(-30.0347204029843,1.26723041600889,-43.5861192291733));
#21114=CARTESIAN_POINT('Ctrl Pts',(-29.6013481399313,0.420046969925637,
-44.1945513312971));
#21115=CARTESIAN_POINT('Ctrl Pts',(-29.6013481399313,-0.00523768804084647,
-44.4999832181497));
#21116=CARTESIAN_POINT('Origin',(-29.6013481399313,9.74156870921679,-37.5));
#21117=CARTESIAN_POINT('Origin',(-31.6013481399313,9.74156870921679,-37.5));
#21118=CARTESIAN_POINT('Ctrl Pts',(-31.6013481399312,-5.04580130206034,
-1.10698805307681));
#21119=CARTESIAN_POINT('Ctrl Pts',(-31.6013481399312,-5.0460011160454,-1.10698805307681));
#21120=CARTESIAN_POINT('Ctrl Pts',(-31.6013481399312,-5.04620093003046,
-1.10698805307681));
#21121=CARTESIAN_POINT('Ctrl Pts',(-31.6013481399312,-5.04640074401553,
-1.10698805307681));
#21122=CARTESIAN_POINT('Ctrl Pts',(-31.6013481399312,-5.08435245656321,
-1.10698805307682));
#21123=CARTESIAN_POINT('Ctrl Pts',(-31.6008086367324,-5.12230416869672,
-1.10698805307684));
#21124=CARTESIAN_POINT('Ctrl Pts',(-31.5997298485914,-5.16024052701247,
-1.10698805307685));
#21125=CARTESIAN_POINT('Ctrl Pts',(-31.002947503693,-5.04589126894407,-1.10698796976158));
#21126=CARTESIAN_POINT('Ctrl Pts',(-31.0029481822111,-5.04606109396789,
-1.10698799753333));
#21127=CARTESIAN_POINT('Ctrl Pts',(-31.0029488607293,-5.04623091899171,
-1.10698802530507));
#21128=CARTESIAN_POINT('Ctrl Pts',(-31.0029495392475,-5.04640074401553,
-1.10698805307681));
#21129=CARTESIAN_POINT('Ctrl Pts',(-31.0030784137455,-5.07865649671171,
-1.10699332790867));
#21130=CARTESIAN_POINT('Ctrl Pts',(-31.0027392615541,-5.11099160060588,
-1.10698278956666));
#21131=CARTESIAN_POINT('Ctrl Pts',(-31.0019510421004,-5.14324161841795,
-1.10698805307685));
#21132=CARTESIAN_POINT('Ctrl Pts',(-29.9665764028981,-5.04604579211485,
-1.6086695545204));
#21133=CARTESIAN_POINT('Ctrl Pts',(-29.966578161162,-5.04616410941502,-1.60866836684475));
#21134=CARTESIAN_POINT('Ctrl Pts',(-29.966579919426,-5.04628242671518,-1.6086671791691));
#21135=CARTESIAN_POINT('Ctrl Pts',(-29.96658167769,-5.04640074401535,-1.60866599149345));
#21136=CARTESIAN_POINT('Ctrl Pts',(-29.9669156339399,-5.06887336605889,
-1.60844041006173));
#21137=CARTESIAN_POINT('Ctrl Pts',(-29.9669346567518,-5.09131790832626,
-1.60821973396429));
#21138=CARTESIAN_POINT('Ctrl Pts',(-29.9666293150786,-5.11380039498786,
-1.60799441729414));
#21139=CARTESIAN_POINT('Ctrl Pts',(-29.6013457734724,-5.04610088791382,
-2.65819808690945));
#21140=CARTESIAN_POINT('Ctrl Pts',(-29.601346562292,-5.04620083994754,-2.65819509212762));
#21141=CARTESIAN_POINT('Ctrl Pts',(-29.6013473511117,-5.04630079198127,
-2.6581920973458));
#21142=CARTESIAN_POINT('Ctrl Pts',(-29.6013481399313,-5.04640074401499,
-2.65818910256398));
#21143=CARTESIAN_POINT('Ctrl Pts',(-29.6014979645604,-5.06538515519729,
-2.6576202880297));
#21144=CARTESIAN_POINT('Ctrl Pts',(-29.6013736126794,-5.08441738109013,
-2.6570560998006));
#21145=CARTESIAN_POINT('Ctrl Pts',(-29.6009840253674,-5.10340261776568,
-2.65648766746894));
#21146=CARTESIAN_POINT('Ctrl Pts',(-29.6013481399313,-5.04610065798462,
-3.10699850681606));
#21147=CARTESIAN_POINT('Ctrl Pts',(-29.6013481399313,-5.04620068666135,
-3.10699502223631));
#21148=CARTESIAN_POINT('Ctrl Pts',(-29.6013481399313,-5.04630071533809,
-3.10699153765656));
#21149=CARTESIAN_POINT('Ctrl Pts',(-29.6013481399313,-5.04640074401483,
-3.10698805307681));
#21150=CARTESIAN_POINT('Ctrl Pts',(-29.6013481399313,-5.06539971240475,
-3.10632620866685));
#21151=CARTESIAN_POINT('Ctrl Pts',(-29.6010783883319,-5.08439868058734,
-3.10566436426412));
#21152=CARTESIAN_POINT('Ctrl Pts',(-29.6005389942613,-5.10338996251075,
-3.10500278761843));
#21153=CARTESIAN_POINT('',(-29.6013481408022,-5.04640075356287,-3.10698805264577));
#21154=CARTESIAN_POINT('Ctrl Pts',(-29.6013481434149,-5.04640076464299,
-3.10698805235863));
#21155=CARTESIAN_POINT('Ctrl Pts',(-29.601379046178,-5.04640076807278,-2.58340895172155));
#21156=CARTESIAN_POINT('Ctrl Pts',(-30.0347785839898,-5.04640077493233,
-1.54044407568395));
#21157=CARTESIAN_POINT('Ctrl Pts',(-31.0777690383823,-5.04640078179173,
-1.1071060966541));
#21158=CARTESIAN_POINT('Ctrl Pts',(-31.6013481399314,-5.04640078522133,
-1.10710609665413));
#21159=CARTESIAN_POINT('',(-29.600538994261,-5.10338996252381,-3.10500278752482));
#21160=CARTESIAN_POINT('Origin',(-27.6013481399313,-5.04640074401483,-3.10698805307681));
#21161=CARTESIAN_POINT('Ctrl Pts',(-29.6005389942614,-5.10338996251075,
-3.10500278752482));
#21162=CARTESIAN_POINT('Ctrl Pts',(-29.6008697066569,-5.10339936690881,
-2.77170136094061));
#21163=CARTESIAN_POINT('Ctrl Pts',(-29.687496356594,-5.10586266664029,-2.43792325163526));
#21164=CARTESIAN_POINT('Ctrl Pts',(-29.8467645655003,-5.11039169550356,
-2.14530631631849));
#21165=CARTESIAN_POINT('Ctrl Pts',(-29.9018177729601,-5.1119572154985,-2.04415932058798));
#21166=CARTESIAN_POINT('Ctrl Pts',(-29.9655499941398,-5.11376954361014,
-1.94793027632209));
#21167=CARTESIAN_POINT('Ctrl Pts',(-30.0373960711561,-5.11581261729666,
-1.85833798510641));
#21168=CARTESIAN_POINT('Ctrl Pts',(-30.0840146297649,-5.11713830067915,
-1.80020449122072));
#21169=CARTESIAN_POINT('Ctrl Pts',(-30.1340493377546,-5.11856113415542,
-1.74486524176342));
#21170=CARTESIAN_POINT('Ctrl Pts',(-30.1870846338991,-5.12006930375554,
-1.69253016487094));
#21171=CARTESIAN_POINT('Ctrl Pts',(-30.4249028544827,-5.1268321623933,-1.4578518324121));
#21172=CARTESIAN_POINT('Ctrl Pts',(-30.7230994378991,-5.13531195279034,
-1.28354370558166));
#21173=CARTESIAN_POINT('Ctrl Pts',(-31.0442356685235,-5.14444404916985,
-1.18857361981996));
#21174=CARTESIAN_POINT('Ctrl Pts',(-31.2243865822738,-5.14956697006864,
-1.13529732740151));
#21175=CARTESIAN_POINT('Ctrl Pts',(-31.4117555380182,-5.15489514158084,
-1.10698805465743));
#21176=CARTESIAN_POINT('Ctrl Pts',(-31.5997298328485,-5.16024052656479,
-1.10698805307685));
#21177=CARTESIAN_POINT('Origin',(-31.6013481399313,125.043302960615,-3.10710609660752));
#21178=CARTESIAN_POINT('',(-29.6013481399313,125.043302960615,-3.1069880530302));
#21179=CARTESIAN_POINT('Ctrl Pts',(-31.6008005433229,1.66388357310058,-43.3949981205906));
#21180=CARTESIAN_POINT('Ctrl Pts',(-31.6011646848998,1.6489215704452,-43.3744962741127));
#21181=CARTESIAN_POINT('Ctrl Pts',(-31.6013481399313,1.63403655970045,-43.3539360027142));
#21182=CARTESIAN_POINT('Ctrl Pts',(-31.6013481399313,1.61923004483546,-43.3333193484581));
#21183=CARTESIAN_POINT('Ctrl Pts',(-31.0057680662321,1.65968977704031,-43.3892515260359));
#21184=CARTESIAN_POINT('Ctrl Pts',(-31.0049629095153,1.64617365105294,-43.3706220848433));
#21185=CARTESIAN_POINT('Ctrl Pts',(-31.0040741661804,1.63258245422241,-43.3519902104845));
#21186=CARTESIAN_POINT('Ctrl Pts',(-31.0029495392475,1.61923004483546,-43.3333193484581));
#21187=CARTESIAN_POINT('Ctrl Pts',(-29.9752188255788,1.25171985298609,-43.6717297687593));
#21188=CARTESIAN_POINT('Ctrl Pts',(-29.9725454752759,1.23821390388418,-43.6565065442793));
#21189=CARTESIAN_POINT('Ctrl Pts',(-29.9697276708652,1.22485187656527,-43.6413091043682));
#21190=CARTESIAN_POINT('Ctrl Pts',(-29.9668133922556,1.21152429494731,-43.62612637579));
#21191=CARTESIAN_POINT('Ctrl Pts',(-29.6049130273233,0.408872405102551,
-44.28134880896));
#21192=CARTESIAN_POINT('Ctrl Pts',(-29.6038192629385,0.392243111170379,
-44.2669872197607));
#21193=CARTESIAN_POINT('Ctrl Pts',(-29.602655588772,0.375743180786738,-44.2525817751623));
#21194=CARTESIAN_POINT('Ctrl Pts',(-29.6013481399313,0.359292018787602,
-44.2381844579903));
#21195=CARTESIAN_POINT('Ctrl Pts',(-29.6010195819662,0.048346545877343,
-44.5443986468253));
#21196=CARTESIAN_POINT('Ctrl Pts',(-29.6012380669124,0.0303907978994321,
-44.5296373173612));
#21197=CARTESIAN_POINT('Ctrl Pts',(-29.6013481399313,0.0125393256614319,
-44.5148349486877));
#21198=CARTESIAN_POINT('Ctrl Pts',(-29.6013481399313,-0.00523768804080972,
-44.4999832181498));
#21199=CARTESIAN_POINT('Origin',(-25.8474562285395,5.01923347340423,-42.8324185024734));
#21200=CARTESIAN_POINT('Ctrl Pts',(-29.6010195819662,0.048346545877343,
-44.5443986468253));
#21201=CARTESIAN_POINT('Ctrl Pts',(-29.6012380669124,0.0303907978994321,
-44.5296373173612));
#21202=CARTESIAN_POINT('Ctrl Pts',(-29.6013481399313,0.0125393256614319,
-44.5148349486877));
#21203=CARTESIAN_POINT('Ctrl Pts',(-29.6013481399313,-0.00523768804080972,
-44.4999832181498));
#21204=CARTESIAN_POINT('Ctrl Pts',(-28.1743003836364,-4.1546352499938,-45.9802052388574));
#21205=CARTESIAN_POINT('Ctrl Pts',(-28.0490398369974,-4.02657468894741,
-46.1951743680972));
#21206=CARTESIAN_POINT('Ctrl Pts',(-27.9149774203343,-3.89081868703801,
-46.3818690868683));
#21207=CARTESIAN_POINT('Ctrl Pts',(-27.5922701470241,-3.56747569582292,
-46.723675949713));
#21208=CARTESIAN_POINT('Ctrl Pts',(-27.3979308454283,-3.37431906925441,
-46.882598778483));
#21209=CARTESIAN_POINT('Ctrl Pts',(-26.7471571365186,-2.7305033104172,-47.3028763466646));
#21210=CARTESIAN_POINT('Ctrl Pts',(-26.2317947727384,-2.22474635856992,
-47.5));
#21211=CARTESIAN_POINT('Ctrl Pts',(-25.8103879031545,-1.80979559755666,
-47.5));
#21212=CARTESIAN_POINT('Ctrl Pts',(-28.3238465976466,-3.7551880734387,-46.1886236955933));
#21213=CARTESIAN_POINT('Ctrl Pts',(-28.2041155717307,-3.62615061125015,
-46.3672443033144));
#21214=CARTESIAN_POINT('Ctrl Pts',(-28.0744076404097,-3.48900905866035,
-46.527201239124));
#21215=CARTESIAN_POINT('Ctrl Pts',(-27.7625941709193,-3.16581356144268,
-46.82458334371));
#21216=CARTESIAN_POINT('Ctrl Pts',(-27.5749764453323,-2.97334333121072,
-46.9652536259797));
#21217=CARTESIAN_POINT('Ctrl Pts',(-26.9522198897349,-2.35191450735371,
-47.3360050210699));
#21218=CARTESIAN_POINT('Ctrl Pts',(-26.4816344731952,-1.90947390720973,
-47.5));
#21219=CARTESIAN_POINT('Ctrl Pts',(-26.0554251671171,-1.56721560134502,
-47.5));
#21220=CARTESIAN_POINT('Ctrl Pts',(-28.4456069359682,-3.26395220749028,
-46.3500744470518));
#21221=CARTESIAN_POINT('Ctrl Pts',(-28.3282261958632,-3.13212498843578,
-46.5057682450383));
#21222=CARTESIAN_POINT('Ctrl Pts',(-28.1982332486018,-2.99047345172138,
-46.6481599630393));
#21223=CARTESIAN_POINT('Ctrl Pts',(-27.8904354449162,-2.66483037102349,
-46.9146633942002));
#21224=CARTESIAN_POINT('Ctrl Pts',(-27.7079676343326,-2.4738558534603,-47.0417107975257));
#21225=CARTESIAN_POINT('Ctrl Pts',(-27.1119462231855,-1.88871690970496,
-47.3720452081578));
#21226=CARTESIAN_POINT('Ctrl Pts',(-26.6870572027801,-1.55018082277483,
-47.5));
#21227=CARTESIAN_POINT('Ctrl Pts',(-26.2514421426905,-1.27579607564908,
-47.5));
#21228=CARTESIAN_POINT('Ctrl Pts',(-28.6044931371339,-2.13445112780503,
-46.5291071982649));
#21229=CARTESIAN_POINT('Ctrl Pts',(-28.482730277792,-2.02514660546317,-46.6647802348968));
#21230=CARTESIAN_POINT('Ctrl Pts',(-28.3460260878198,-1.90703200008844,
-46.7918290655021));
#21231=CARTESIAN_POINT('Ctrl Pts',(-28.0361248470483,-1.65818519058522,
-47.0248897483115));
#21232=CARTESIAN_POINT('Ctrl Pts',(-27.8607980672237,-1.52489539640336,
-47.1320167205464));
#21233=CARTESIAN_POINT('Ctrl Pts',(-27.296188346737,-1.14485712214604,-47.4025325947727));
#21234=CARTESIAN_POINT('Ctrl Pts',(-26.8903722525199,-0.966693661994539,
-47.5));
#21235=CARTESIAN_POINT('Ctrl Pts',(-26.4503220962176,-0.799095681826512,
-47.5));
#21236=CARTESIAN_POINT('Ctrl Pts',(-28.6531537469403,-1.67772714480484,
-46.5774170967957));
#21237=CARTESIAN_POINT('Ctrl Pts',(-28.5284677137793,-1.58483903566356,
-46.7087285965787));
#21238=CARTESIAN_POINT('Ctrl Pts',(-28.3886324610888,-1.48583970008943,
-46.8315803838272));
#21239=CARTESIAN_POINT('Ctrl Pts',(-28.0766285107911,-1.28519278471244,
-47.0545494101098));
#21240=CARTESIAN_POINT('Ctrl Pts',(-27.9032242275397,-1.18261876814641,
-47.1552358545459));
#21241=CARTESIAN_POINT('Ctrl Pts',(-27.3465575123005,-0.896606687894285,
-47.4075150119452));
#21242=CARTESIAN_POINT('Ctrl Pts',(-26.9395815173711,-0.766248883517126,
-47.5));
#21243=CARTESIAN_POINT('Ctrl Pts',(-26.500939135107,-0.633660809840824,
-47.5));
#21244=CARTESIAN_POINT('Ctrl Pts',(-28.7134515053116,-0.768632412634906,
-46.6251900612045));
#21245=CARTESIAN_POINT('Ctrl Pts',(-28.5826391646546,-0.723918240541497,
-46.7546297079709));
#21246=CARTESIAN_POINT('Ctrl Pts',(-28.4370150412081,-0.676794163826838,
-46.8746691863992));
#21247=CARTESIAN_POINT('Ctrl Pts',(-28.1196791515203,-0.58628373283718,
-47.0885494585857));
#21248=CARTESIAN_POINT('Ctrl Pts',(-27.9477877044201,-0.54357943016548,
-47.182324337865));
#21249=CARTESIAN_POINT('Ctrl Pts',(-27.4004814765255,-0.425574758075571,
-47.414058899193));
#21250=CARTESIAN_POINT('Ctrl Pts',(-26.9933618628047,-0.361946710959915,
-47.5));
#21251=CARTESIAN_POINT('Ctrl Pts',(-26.569099158575,-0.295947503779767,
-47.5));
#21252=CARTESIAN_POINT('Ctrl Pts',(-28.7226737356968,-0.359429208786249,
-46.621318141402));
#21253=CARTESIAN_POINT('Ctrl Pts',(-28.5888185720104,-0.339239662948446,
-46.7551740866165));
#21254=CARTESIAN_POINT('Ctrl Pts',(-28.4407377226249,-0.318420309029495,
-46.8778229842813));
#21255=CARTESIAN_POINT('Ctrl Pts',(-28.1202169581965,-0.276611487805937,
-47.0944208136456));
#21256=CARTESIAN_POINT('Ctrl Pts',(-27.9476230268393,-0.255580486086457,
-47.1882976368787));
#21257=CARTESIAN_POINT('Ctrl Pts',(-27.4013231665308,-0.194374114021471,
-47.4183305141085));
#21258=CARTESIAN_POINT('Ctrl Pts',(-26.9981403628185,-0.157875779694529,
-47.5));
#21259=CARTESIAN_POINT('Ctrl Pts',(-26.5866316716192,-0.123685728964211,
-47.5));
#21260=CARTESIAN_POINT('Ctrl Pts',(-28.7226684812471,0.0486950833998713,
-46.6213203445));
#21261=CARTESIAN_POINT('Ctrl Pts',(-28.5829903634193,0.0486778257840195,
-46.760998461994));
#21262=CARTESIAN_POINT('Ctrl Pts',(-28.4294439959198,0.0486600295739916,
-46.8867958676477));
#21263=CARTESIAN_POINT('Ctrl Pts',(-28.100737913937,0.0486242927452925,
-47.1059347183126));
#21264=CARTESIAN_POINT('Ctrl Pts',(-27.9255023519927,0.0486063168121222,
-47.1991476048724));
#21265=CARTESIAN_POINT('Ctrl Pts',(-27.3774872273811,0.0485540031110763,
-47.4246314976454));
#21266=CARTESIAN_POINT('Ctrl Pts',(-26.9822524972736,0.0485228092580868,
-47.5));
#21267=CARTESIAN_POINT('Ctrl Pts',(-26.5872112455942,0.0484935866587717,
-47.5));
#21268=CARTESIAN_POINT('',(-28.1743642464274,-4.15446465574179,-45.9802942444491));
#21269=CARTESIAN_POINT('',(-28.7226684834909,0.0483465458770606,-46.6213203435597));
#21270=CARTESIAN_POINT('Ctrl Pts',(-28.1743642474572,-4.15446465569035,
-45.9802942436116));
#21271=CARTESIAN_POINT('Ctrl Pts',(-28.2018216760376,-4.08111548887413,
-46.0185604777511));
#21272=CARTESIAN_POINT('Ctrl Pts',(-28.2283634581655,-4.00461156770526,
-46.0552724823301));
#21273=CARTESIAN_POINT('Ctrl Pts',(-28.2540389037508,-3.92395740203416,
-46.0904255237842));
#21274=CARTESIAN_POINT('Ctrl Pts',(-28.2743526168817,-3.86014602322828,
-46.1182376525904));
#21275=CARTESIAN_POINT('Ctrl Pts',(-28.294123971258,-3.79373758237358,-46.1450738610779));
#21276=CARTESIAN_POINT('Ctrl Pts',(-28.3133805643199,-3.72424982161866,
-46.1709372773099));
#21277=CARTESIAN_POINT('Ctrl Pts',(-28.3455204024343,-3.60827264048294,
-46.214104103763));
#21278=CARTESIAN_POINT('Ctrl Pts',(-28.3762324919475,-3.4837036477357,-46.2545698564064));
#21279=CARTESIAN_POINT('Ctrl Pts',(-28.4057063357282,-3.34809645620181,
-46.2924325143399));
#21280=CARTESIAN_POINT('Ctrl Pts',(-28.4261802117225,-3.2538975168283,-46.3187336432023));
#21281=CARTESIAN_POINT('Ctrl Pts',(-28.4460568051962,-3.15437452424713,
-46.3437792232395));
#21282=CARTESIAN_POINT('Ctrl Pts',(-28.4654094937321,-3.04861263120915,
-46.3676162456772));
#21283=CARTESIAN_POINT('Ctrl Pts',(-28.4788818382719,-2.97498665104896,
-46.3842103524075));
#21284=CARTESIAN_POINT('Ctrl Pts',(-28.4921001900943,-2.89833637431782,
-46.4002185540307));
#21285=CARTESIAN_POINT('Ctrl Pts',(-28.5050882368759,-2.81833827560715,
-46.415653979622));
#21286=CARTESIAN_POINT('Ctrl Pts',(-28.5209400738007,-2.72070105298425,
-46.4344928284075));
#21287=CARTESIAN_POINT('Ctrl Pts',(-28.5364038771358,-2.61839552031942,
-46.4524111297753));
#21288=CARTESIAN_POINT('Ctrl Pts',(-28.5515236839347,-2.51090370291562,
-46.4694499652618));
#21289=CARTESIAN_POINT('Ctrl Pts',(-28.5665875775469,-2.40380939125641,
-46.4864257909755));
#21290=CARTESIAN_POINT('Ctrl Pts',(-28.5812821788925,-2.29037024492421,
-46.5024601504601));
#21291=CARTESIAN_POINT('Ctrl Pts',(-28.5952892093494,-2.17243517012338,
-46.5172755992915));
#21292=CARTESIAN_POINT('Ctrl Pts',(-28.6050405853244,-2.09033145381025,
-46.5275897777491));
#21293=CARTESIAN_POINT('Ctrl Pts',(-28.614510385319,-2.00564345702151,-46.5373585109558));
#21294=CARTESIAN_POINT('Ctrl Pts',(-28.6235608903938,-1.91915367107058,
-46.5464460428457));
#21295=CARTESIAN_POINT('Ctrl Pts',(-28.6338784578373,-1.82055539480351,
-46.5568058208242));
#21296=CARTESIAN_POINT('Ctrl Pts',(-28.6436504623584,-1.71961696150978,
-46.5662795580761));
#21297=CARTESIAN_POINT('Ctrl Pts',(-28.6526800516741,-1.61756567153867,
-46.5746803747737));
#21298=CARTESIAN_POINT('Ctrl Pts',(-28.6585268271934,-1.5514861453213,-46.5801200119148));
#21299=CARTESIAN_POINT('Ctrl Pts',(-28.6640625001335,-1.48494141371683,
-46.5851101265361));
#21300=CARTESIAN_POINT('Ctrl Pts',(-28.6692370811189,-1.41827088766947,
-46.5896049732906));
#21301=CARTESIAN_POINT('Ctrl Pts',(-28.6742531121719,-1.35364315647524,
-46.5939620972707));
#21302=CARTESIAN_POINT('Ctrl Pts',(-28.6789427348998,-1.28849487467344,
-46.5978978805735));
#21303=CARTESIAN_POINT('Ctrl Pts',(-28.6832521982591,-1.22321963660966,
-46.6013472624227));
#21304=CARTESIAN_POINT('Ctrl Pts',(-28.6885547298388,-1.1429024410946,-46.6055915162103));
#21305=CARTESIAN_POINT('Ctrl Pts',(-28.6932057226008,-1.06374499893105,
-46.6089945383576));
#21306=CARTESIAN_POINT('Ctrl Pts',(-28.6972611740547,-0.985790137731886,
-46.6117003305933));
#21307=CARTESIAN_POINT('Ctrl Pts',(-28.701956290293,-0.89553948652095,-46.6148329063886));
#21308=CARTESIAN_POINT('Ctrl Pts',(-28.7058530465737,-0.806900172091157,
-46.6170317284909));
#21309=CARTESIAN_POINT('Ctrl Pts',(-28.7090656387073,-0.719878723983104,
-46.6185496908651));
#21310=CARTESIAN_POINT('Ctrl Pts',(-28.7098941452139,-0.697436461482048,
-46.6189411634367));
#21311=CARTESIAN_POINT('Ctrl Pts',(-28.7106772757065,-0.675101564761331,
-46.619287444023));
#21312=CARTESIAN_POINT('Ctrl Pts',(-28.7114172330778,-0.652873734832803,
-46.6195930004503));
#21313=CARTESIAN_POINT('Ctrl Pts',(-28.7136623298715,-0.585432512353358,
-46.620520085958));
#21314=CARTESIAN_POINT('Ctrl Pts',(-28.7155090431136,-0.519453762481815,
-46.6210553016387));
#21315=CARTESIAN_POINT('Ctrl Pts',(-28.7170203580406,-0.454318595944769,
-46.6213556569967));
#21316=CARTESIAN_POINT('Ctrl Pts',(-28.7187222230407,-0.380971037325053,
-46.6216938818512));
#21317=CARTESIAN_POINT('Ctrl Pts',(-28.7199987656473,-0.308694365828967,
-46.6217331736172));
#21318=CARTESIAN_POINT('Ctrl Pts',(-28.7209084164771,-0.23666502942176,
-46.6216698694638));
#21319=CARTESIAN_POINT('Ctrl Pts',(-28.722011914924,-0.149286160234447,
-46.621593075124));
#21320=CARTESIAN_POINT('Ctrl Pts',(-28.7225756233604,-0.0622750697723608,
-46.6213616505831));
#21321=CARTESIAN_POINT('Ctrl Pts',(-28.7226579634933,0.0257927843561525,
-46.6213251313077));
#21322=CARTESIAN_POINT('Ctrl Pts',(-28.7226649850013,0.0333027205738261,
-46.6213220171472));
#21323=CARTESIAN_POINT('Ctrl Pts',(-28.7226684834909,0.0408203445197069,
-46.6213203435597));
#21324=CARTESIAN_POINT('Ctrl Pts',(-28.7226684834909,0.0483465458770604,
-46.6213203435597));
#21325=CARTESIAN_POINT('',(-26.6013479934895,0.04834654587706,-47.4999678262205));
#21326=CARTESIAN_POINT('Ctrl Pts',(-26.6013479934895,0.0483465458770599,
-47.4999678262206));
#21327=CARTESIAN_POINT('Ctrl Pts',(-26.9916818518858,0.0483465458770599,
-47.4981911867336));
#21328=CARTESIAN_POINT('Ctrl Pts',(-27.3818598584969,0.0483465458770617,
-47.4228353109703));
#21329=CARTESIAN_POINT('Ctrl Pts',(-27.7428500175163,0.0483465458770613,
-47.2743009325098));
#21330=CARTESIAN_POINT('Ctrl Pts',(-27.9255208668948,0.0483465458770609,
-47.1991384927664));
#21331=CARTESIAN_POINT('Ctrl Pts',(-28.1007545393643,0.0483465458770603,
-47.1059248900131));
#21332=CARTESIAN_POINT('Ctrl Pts',(-28.2651040906098,0.0483465458770599,
-46.9963565465367));
#21333=CARTESIAN_POINT('Ctrl Pts',(-28.4294542899516,0.0483465458770593,
-46.8867877709881));
#21334=CARTESIAN_POINT('Ctrl Pts',(-28.5829961720634,0.0483465458770595,
-46.7609926549871));
#21335=CARTESIAN_POINT('Ctrl Pts',(-28.7226684834909,0.0483465458770595,
-46.6213203435597));
#21336=CARTESIAN_POINT('',(-25.8255729120303,-1.82453944150509,-47.4999164932499));
#21337=CARTESIAN_POINT('Origin',(-23.9526862231059,0.048346545877061,-47.5));
#21338=CARTESIAN_POINT('Ctrl Pts',(-28.1743642427233,-4.15446465213887,
-45.9802942506507));
#21339=CARTESIAN_POINT('Ctrl Pts',(-28.1072937841775,-4.08589341656956,
-46.0953928119024));
#21340=CARTESIAN_POINT('Ctrl Pts',(-28.0376991000111,-4.01511483808247,
-46.2023820618059));
#21341=CARTESIAN_POINT('Ctrl Pts',(-27.9627843212764,-3.93937410619051,
-46.3031354677606));
#21342=CARTESIAN_POINT('Ctrl Pts',(-27.8977069132061,-3.87357920430158,
-46.3906585256209));
#21343=CARTESIAN_POINT('Ctrl Pts',(-27.8286143191302,-3.80403921527571,
-46.4734768960744));
#21344=CARTESIAN_POINT('Ctrl Pts',(-27.7536964977584,-3.72897000541908,
-46.5528268173004));
#21345=CARTESIAN_POINT('Ctrl Pts',(-27.7013864893489,-3.67655429274897,
-46.6082314589547));
#21346=CARTESIAN_POINT('Ctrl Pts',(-27.6456390437117,-3.62085849146195,
-46.6623453949824));
#21347=CARTESIAN_POINT('Ctrl Pts',(-27.5868309061825,-3.56224637343578,
-46.714931274704));
#21348=CARTESIAN_POINT('Ctrl Pts',(-27.5197827508225,-3.49542170323692,
-46.7748853283681));
#21349=CARTESIAN_POINT('Ctrl Pts',(-27.4485406546092,-3.42459169170705,
-46.8330425369451));
#21350=CARTESIAN_POINT('Ctrl Pts',(-27.3736586786303,-3.3502932486297,-46.8889767826904));
#21351=CARTESIAN_POINT('Ctrl Pts',(-27.3118414806078,-3.28895777359136,
-46.935152091238));
#21352=CARTESIAN_POINT('Ctrl Pts',(-27.247544718319,-3.22525953340244,-46.979812433974));
#21353=CARTESIAN_POINT('Ctrl Pts',(-27.1810987978644,-3.15951845927239,
-47.0227241374425));
#21354=CARTESIAN_POINT('Ctrl Pts',(-27.0907197531444,-3.07009813913689,
-47.0810921868316));
#21355=CARTESIAN_POINT('Ctrl Pts',(-26.9967476647384,-2.97729989163131,
-47.1358869226929));
#21356=CARTESIAN_POINT('Ctrl Pts',(-26.9008840456109,-2.88275013569598,
-47.1860105455376));
#21357=CARTESIAN_POINT('Ctrl Pts',(-26.8470183155124,-2.82962266481128,
-47.2141749896123));
#21358=CARTESIAN_POINT('Ctrl Pts',(-26.7925559807182,-2.77594276429661,
-47.2408652606456));
#21359=CARTESIAN_POINT('Ctrl Pts',(-26.737800603183,-2.7220005588392,-47.265893487568));
#21360=CARTESIAN_POINT('Ctrl Pts',(-26.6439294260064,-2.6295234624567,-47.3088012206456));
#21361=CARTESIAN_POINT('Ctrl Pts',(-26.5489712799638,-2.53607142656494,
-47.3469203917401));
#21362=CARTESIAN_POINT('Ctrl Pts',(-26.4544571734884,-2.44309936805891,
-47.3792722093788));
#21363=CARTESIAN_POINT('Ctrl Pts',(-26.3688005206749,-2.35884024914221,
-47.4085921544611));
#21364=CARTESIAN_POINT('Ctrl Pts',(-26.2835101418941,-2.27497678858335,
-47.4331746841158));
#21365=CARTESIAN_POINT('Ctrl Pts',(-26.1997224229496,-2.19258873008931,
-47.4523305038932));
#21366=CARTESIAN_POINT('Ctrl Pts',(-26.1252942499815,-2.1194038678524,-47.4693465139445));
#21367=CARTESIAN_POINT('Ctrl Pts',(-26.0520523840794,-2.04738374198144,
-47.4820805849201));
#21368=CARTESIAN_POINT('Ctrl Pts',(-25.9807773722174,-1.97727042055474,
-47.4900834050282));
#21369=CARTESIAN_POINT('Ctrl Pts',(-25.9278550716373,-1.92521068497176,
-47.4960255668067));
#21370=CARTESIAN_POINT('Ctrl Pts',(-25.8760168787922,-1.87420196783224,
-47.4993599242609));
#21371=CARTESIAN_POINT('Ctrl Pts',(-25.8255729120303,-1.82453944150509,
-47.4999164932499));
#21372=CARTESIAN_POINT('Origin',(-26.6013481399313,-2.53681730287508,-44.5));
#21373=CARTESIAN_POINT('',(-26.6013481399313,-2.53681730287508,-47.5));
#21374=CARTESIAN_POINT('Origin',(-26.6013481399313,0.0483465458770599,-44.5));
#21375=CARTESIAN_POINT('Origin',(37.5,9.74156870921679,-37.5));
#21376=CARTESIAN_POINT('',(-75.,-0.255004540538763,-37.7617694830787));
#21377=CARTESIAN_POINT('',(37.5,-0.255004540538761,-37.7617694830788));
#21378=CARTESIAN_POINT('',(-75.,9.74156870921679,-47.5));
#21379=CARTESIAN_POINT('Origin',(-75.,9.74156870921679,-37.5));
#21380=CARTESIAN_POINT('',(37.5,9.74156870921679,-47.5));
#21381=CARTESIAN_POINT('Origin',(-4.05808748907006E-19,-0.719866078466512,
-20.0094235631722));
#21382=CARTESIAN_POINT('',(-75.,-1.1895845704032,-2.07165720880311));
#21383=CARTESIAN_POINT('',(-75.,-1.18958302241713,-2.07165716799088));
#21384=CARTESIAN_POINT('',(-75.,0.,-47.5));
#21385=CARTESIAN_POINT('Origin',(-75.,-2.179843568538,-2.09770609651713));
#21386=CARTESIAN_POINT('Origin',(-75.,-2.179843568538,-2.09770609651713));
#21387=CARTESIAN_POINT('Ctrl Pts',(28.9715110845039,-4.15477928774178,-45.980138654868));
#21388=CARTESIAN_POINT('Ctrl Pts',(28.84650482635,-4.02639865488232,-46.1951257081422));
#21389=CARTESIAN_POINT('Ctrl Pts',(28.7126238633151,-3.89045266874769,-46.3818574316464));
#21390=CARTESIAN_POINT('Ctrl Pts',(28.390073594479,-3.5669596481814,-46.7237077753632));
#21391=CARTESIAN_POINT('Ctrl Pts',(28.1956847687273,-3.3738611976616,-46.8826273490148));
#21392=CARTESIAN_POINT('Ctrl Pts',(27.5446696998396,-2.730296860084,-47.3028652391132));
#21393=CARTESIAN_POINT('Ctrl Pts',(27.0293399194402,-2.22450622518545,-47.5));
#21394=CARTESIAN_POINT('Ctrl Pts',(26.6078991533775,-1.80958800323758,-47.5));
#21395=CARTESIAN_POINT('Ctrl Pts',(28.5733702806028,-4.29954236472382,-46.199329858675));
#21396=CARTESIAN_POINT('Ctrl Pts',(28.4459795646541,-4.17771080493888,-46.3770125330294));
#21397=CARTESIAN_POINT('Ctrl Pts',(28.3097110782612,-4.0468319341486,-46.5359716338831));
#21398=CARTESIAN_POINT('Ctrl Pts',(27.9857601505004,-3.73531241995094,-46.8312270524664));
#21399=CARTESIAN_POINT('Ctrl Pts',(27.791439340644,-3.5493212623739,-46.9707417145853));
#21400=CARTESIAN_POINT('Ctrl Pts',(27.1619889746194,-2.93458748985032,-47.3381400227966));
#21401=CARTESIAN_POINT('Ctrl Pts',(26.7117943792221,-2.47311543757255,-47.5));
#21402=CARTESIAN_POINT('Ctrl Pts',(26.3654036627913,-2.05467060912481,-47.5));
#21403=CARTESIAN_POINT('Ctrl Pts',(28.0817539695255,-4.41705062162373,-46.3698434050489));
#21404=CARTESIAN_POINT('Ctrl Pts',(27.9505060862146,-4.29833765704039,-46.5235825184659));
#21405=CARTESIAN_POINT('Ctrl Pts',(27.808585035494,-4.1678878991401,-46.663983284176));
#21406=CARTESIAN_POINT('Ctrl Pts',(27.4805646408089,-3.86151030723032,-46.9263594349378));
#21407=CARTESIAN_POINT('Ctrl Pts',(27.2873190298483,-3.68105877898592,-47.0512097546235));
#21408=CARTESIAN_POINT('Ctrl Pts',(26.6943939375545,-3.0937597219299,-47.3753680200449));
#21409=CARTESIAN_POINT('Ctrl Pts',(26.3508716170284,-2.67744366094324,-47.5));
#21410=CARTESIAN_POINT('Ctrl Pts',(26.0740448767609,-2.25072795860491,-47.5));
#21411=CARTESIAN_POINT('Ctrl Pts',(26.9462707351815,-4.56998931110588,-46.5596651881783));
#21412=CARTESIAN_POINT('Ctrl Pts',(26.8365084211581,-4.44800947267698,-46.6917081022241));
#21413=CARTESIAN_POINT('Ctrl Pts',(26.717487762466,-4.31189724547652,-46.8151184026583));
#21414=CARTESIAN_POINT('Ctrl Pts',(26.4660673369146,-4.00500720396286,-47.0411910039337));
#21415=CARTESIAN_POINT('Ctrl Pts',(26.3310197443642,-3.83217694652757,-47.1449392470845));
#21416=CARTESIAN_POINT('Ctrl Pts',(25.945871008122,-3.27716735815561,-47.406567643778));
#21417=CARTESIAN_POINT('Ctrl Pts',(25.7658986883246,-2.8800227581503,-47.5));
#21418=CARTESIAN_POINT('Ctrl Pts',(25.5973999327565,-2.44963509992339,-47.5));
#21419=CARTESIAN_POINT('Ctrl Pts',(26.4868180450383,-4.61672065596222,-46.6109142057851));
#21420=CARTESIAN_POINT('Ctrl Pts',(26.3932514025104,-4.49219217697682,-46.73798717757));
#21421=CARTESIAN_POINT('Ctrl Pts',(26.2932312496642,-4.35331475797314,-46.85667559334));
#21422=CARTESIAN_POINT('Ctrl Pts',(26.0902134671985,-4.04486831357269,-47.0718231830664));
#21423=CARTESIAN_POINT('Ctrl Pts',(25.9862576508232,-3.87411311078084,-47.1688319525524));
#21424=CARTESIAN_POINT('Ctrl Pts',(25.6965273090081,-3.32731454712869,-47.4116081665912));
#21425=CARTESIAN_POINT('Ctrl Pts',(25.5651319285597,-2.92916364093068,-47.5));
#21426=CARTESIAN_POINT('Ctrl Pts',(25.4319770114787,-2.50025467677487,-47.5));
#21427=CARTESIAN_POINT('Ctrl Pts',(25.5722564859598,-4.67496704992693,-46.6618069839895));
#21428=CARTESIAN_POINT('Ctrl Pts',(25.5269349316653,-4.54481915930017,-46.7861705141796));
#21429=CARTESIAN_POINT('Ctrl Pts',(25.4791095587105,-4.40063511433646,-46.9013626663721));
#21430=CARTESIAN_POINT('Ctrl Pts',(25.3872500617475,-4.08755713654007,-47.1064159794426));
#21431=CARTESIAN_POINT('Ctrl Pts',(25.3439032809397,-3.91849695673661,-47.1962084907706));
#21432=CARTESIAN_POINT('Ctrl Pts',(25.2243488328771,-3.38132674855754,-47.4179460797622));
#21433=CARTESIAN_POINT('Ctrl Pts',(25.1604396749012,-2.98319977421616,-47.5));
#21434=CARTESIAN_POINT('Ctrl Pts',(25.0942783467021,-2.56840517488236,-47.5));
#21435=CARTESIAN_POINT('Ctrl Pts',(25.1608433513028,-4.68429577787745,-46.6580172527362));
#21436=CARTESIAN_POINT('Ctrl Pts',(25.1401846995854,-4.55115094767687,-46.7865944690962));
#21437=CARTESIAN_POINT('Ctrl Pts',(25.1189204919036,-4.40456614569805,-46.9042549137592));
#21438=CARTESIAN_POINT('Ctrl Pts',(25.0763213456589,-4.08839627115031,-47.1118816288256));
#21439=CARTESIAN_POINT('Ctrl Pts',(25.0549450537751,-3.91866951446502,-47.2017813086249));
#21440=CARTESIAN_POINT('Ctrl Pts',(24.992925989422,-3.38253972262965,-47.4219618750519));
#21441=CARTESIAN_POINT('Ctrl Pts',(24.9562893182688,-2.98829021122575,-47.5));
#21442=CARTESIAN_POINT('Ctrl Pts',(24.9220196891638,-2.58592611062445,-47.5));
#21443=CARTESIAN_POINT('Ctrl Pts',(24.7496399125404,-4.68429048007029,-46.6580194019304));
#21444=CARTESIAN_POINT('Ctrl Pts',(24.749657513848,-4.5453535891425,-46.7921891975873));
#21445=CARTESIAN_POINT('Ctrl Pts',(24.7496756313774,-4.39339456053291,-46.912862627529));
#21446=CARTESIAN_POINT('Ctrl Pts',(24.7497119257456,-4.06921910242271,-47.1229121840025));
#21447=CARTESIAN_POINT('Ctrl Pts',(24.7497301376297,-3.89693474003216,-47.2121699862279));
#21448=CARTESIAN_POINT('Ctrl Pts',(24.7497829742931,-3.35920600063287,-47.4279864984636));
#21449=CARTESIAN_POINT('Ctrl Pts',(24.749814184999,-2.97275522375997,-47.5));
#21450=CARTESIAN_POINT('Ctrl Pts',(24.7498433807689,-2.58649262085112,-47.5));
#21451=CARTESIAN_POINT('',(28.9713421447703,-4.1548407099723,-45.9802316565761));
#21452=CARTESIAN_POINT('',(24.7499899432434,-4.68429048232525,-46.658019401016));
#21453=CARTESIAN_POINT('Ctrl Pts',(28.971342144757,-4.15484071016822,-45.9802316564226));
#21454=CARTESIAN_POINT('Ctrl Pts',(28.890632859095,-4.1841829083188,-46.0246593541038));
#21455=CARTESIAN_POINT('Ctrl Pts',(28.8059918711158,-4.21243598139196,-46.0671331873793));
#21456=CARTESIAN_POINT('Ctrl Pts',(28.7160816913369,-4.23965861950662,-46.1076329438116));
#21457=CARTESIAN_POINT('Ctrl Pts',(28.6564833571526,-4.25770356044351,-46.1344788251586));
#21458=CARTESIAN_POINT('Ctrl Pts',(28.5945725422721,-4.27529539419699,-46.1604568655787));
#21459=CARTESIAN_POINT('Ctrl Pts',(28.5299659850031,-4.29245555234303,-46.1855686766641));
#21460=CARTESIAN_POINT('Ctrl Pts',(28.4173158490575,-4.32237657320704,-46.2293544633116));
#21461=CARTESIAN_POINT('Ctrl Pts',(28.2964519288563,-4.35099204525123,-46.2705171186822));
#21462=CARTESIAN_POINT('Ctrl Pts',(28.1651430012491,-4.37847128078994,-46.3091476929983));
#21463=CARTESIAN_POINT('Ctrl Pts',(28.0733710253253,-4.39767655333477,-46.3361466503477));
#21464=CARTESIAN_POINT('Ctrl Pts',(27.9764985458045,-4.41632718232811,-46.3619095553333));
#21465=CARTESIAN_POINT('Ctrl Pts',(27.8736679580397,-4.43449080500238,-46.3864825103411));
#21466=CARTESIAN_POINT('Ctrl Pts',(27.7970918401317,-4.44801693318828,-46.4047815548271));
#21467=CARTESIAN_POINT('Ctrl Pts',(27.7172109395227,-4.46127289424307,-46.4224204952843));
#21468=CARTESIAN_POINT('Ctrl Pts',(27.6336524300211,-4.47428531492004,-46.4394148440204));
#21469=CARTESIAN_POINT('Ctrl Pts',(27.5355878546262,-4.48955673989109,-46.45935947447));
#21470=CARTESIAN_POINT('Ctrl Pts',(27.4327825929862,-4.50444773599384,-46.4783453688711));
#21471=CARTESIAN_POINT('Ctrl Pts',(27.3247162979366,-4.51900094995116,-46.4964129007424));
#21472=CARTESIAN_POINT('Ctrl Pts',(27.2170508160869,-4.5335001866693,-46.5144134209219));
#21473=CARTESIAN_POINT('Ctrl Pts',(27.1029798870932,-4.54763481096057,-46.531418528459));
#21474=CARTESIAN_POINT('Ctrl Pts',(26.9843733660785,-4.56110549268329,-46.5471341353206));
#21475=CARTESIAN_POINT('Ctrl Pts',(26.901862911398,-4.57047658007621,-46.5580669394922));
#21476=CARTESIAN_POINT('Ctrl Pts',(26.81675201939,-4.5795766382814,-46.5684232996237));
#21477=CARTESIAN_POINT('Ctrl Pts',(26.7298266352639,-4.58827606613812,-46.578060506975));
#21478=CARTESIAN_POINT('Ctrl Pts',(26.630845207312,-4.59818205390314,-46.5890343387813));
#21479=CARTESIAN_POINT('Ctrl Pts',(26.5295125085103,-4.60756797118735,-46.5990749193517));
#21480=CARTESIAN_POINT('Ctrl Pts',(26.4270566806422,-4.61624932639159,-46.6079863620297));
#21481=CARTESIAN_POINT('Ctrl Pts',(26.360329812006,-4.62190327170979,-46.6137901574536));
#21482=CARTESIAN_POINT('Ctrl Pts',(26.2931279531488,-4.62725853346718,-46.6191153554658));
#21483=CARTESIAN_POINT('Ctrl Pts',(26.2257966973267,-4.63226745785038,-46.623913132632));
#21484=CARTESIAN_POINT('Ctrl Pts',(26.1607849198407,-4.63710383099489,-46.6285456323194));
#21485=CARTESIAN_POINT('Ctrl Pts',(26.0952442441245,-4.6416269175152,-46.6327340395655));
#21486=CARTESIAN_POINT('Ctrl Pts',(26.0295733459979,-4.64578690524897,-46.6364091266087));
#21487=CARTESIAN_POINT('Ctrl Pts',(25.9493779934142,-4.65086695885824,-46.6408970338797));
#21488=CARTESIAN_POINT('Ctrl Pts',(25.8703364945158,-4.65533777079007,-46.6445131438617));
#21489=CARTESIAN_POINT('Ctrl Pts',(25.7924883470242,-4.65924942652904,-46.647403327199));
#21490=CARTESIAN_POINT('Ctrl Pts',(25.7022665296478,-4.6637828252173,-46.650752894294));
#21491=CARTESIAN_POINT('Ctrl Pts',(25.6136470573133,-4.66756502011833,-46.653128198581));
#21492=CARTESIAN_POINT('Ctrl Pts',(25.5266309882245,-4.67069966773518,-46.6547871313302));
#21493=CARTESIAN_POINT('Ctrl Pts',(25.5028976990997,-4.67155463049062,-46.6552395986846));
#21494=CARTESIAN_POINT('Ctrl Pts',(25.4792834211037,-4.67236155709635,-46.6556388834878));
#21495=CARTESIAN_POINT('Ctrl Pts',(25.4557876800186,-4.67312283248562,-46.6559903853797));
#21496=CARTESIAN_POINT('Ctrl Pts',(25.3883489495755,-4.67530788575053,-46.6569992848755));
#21497=CARTESIAN_POINT('Ctrl Pts',(25.3223649645261,-4.67711886714297,-46.6575949210801));
#21498=CARTESIAN_POINT('Ctrl Pts',(25.2572157199054,-4.67861014031443,-46.6579400683334));
#21499=CARTESIAN_POINT('Ctrl Pts',(25.1837705723517,-4.68029130759055,-46.6583291655684));
#21500=CARTESIAN_POINT('Ctrl Pts',(25.1113874661611,-4.6815661987735,-46.6583987856504));
#21501=CARTESIAN_POINT('Ctrl Pts',(25.039238896407,-4.68248263975402,-46.6583528230275));
#21502=CARTESIAN_POINT('Ctrl Pts',(24.9521048206646,-4.68358942867695,-46.6582973138098));
#21503=CARTESIAN_POINT('Ctrl Pts',(24.86531664872,-4.68417366776858,-46.6580695714991));
#21504=CARTESIAN_POINT('Ctrl Pts',(24.7774620486111,-4.68427471537461,-46.6580263636348));
#21505=CARTESIAN_POINT('Ctrl Pts',(24.7683167756327,-4.68428523398081,-46.6580218658884));
#21506=CARTESIAN_POINT('Ctrl Pts',(24.7591599422246,-4.68429048232525,-46.658019401016));
#21507=CARTESIAN_POINT('Ctrl Pts',(24.7499899432434,-4.68429048232525,-46.658019401016));
#21508=CARTESIAN_POINT('',(24.7499899432434,-2.60031529498274,-47.4999897526527));
#21509=CARTESIAN_POINT('Ctrl Pts',(24.7499899432434,-2.60031523421043,-47.499969257958));
#21510=CARTESIAN_POINT('Ctrl Pts',(24.7499899432434,-2.981975443038,-47.4982716678315));
#21511=CARTESIAN_POINT('Ctrl Pts',(24.7499899432434,-3.36349662560668,-47.4262672711217));
#21512=CARTESIAN_POINT('Ctrl Pts',(24.7499899432434,-3.71771077648345,-47.2841012196517));
#21513=CARTESIAN_POINT('Ctrl Pts',(24.7499899432434,-3.89695288381103,-47.2121612855953));
#21514=CARTESIAN_POINT('Ctrl Pts',(24.7499899432434,-4.06923541731794,-47.1229027986978));
#21515=CARTESIAN_POINT('Ctrl Pts',(24.7499899432434,-4.23131974419333,-47.0178790487392));
#21516=CARTESIAN_POINT('Ctrl Pts',(24.7499899432434,-4.39340469010171,-46.9128548976736));
#21517=CARTESIAN_POINT('Ctrl Pts',(24.7499899432434,-4.54535932482736,-46.7921836602826));
#21518=CARTESIAN_POINT('Ctrl Pts',(24.7499899432434,-4.68429048232524,-46.658019401016));
#21519=CARTESIAN_POINT('',(26.6228762796761,-1.82453979399278,-47.4999164888965));
#21520=CARTESIAN_POINT('Origin',(24.7499899432434,0.0483465458770589,-47.5));
#21521=CARTESIAN_POINT('Ctrl Pts',(28.971342144083,-4.15484070926654,-45.9802316577579));
#21522=CARTESIAN_POINT('Ctrl Pts',(28.904370125332,-4.08606291688343,-46.0954014149903));
#21523=CARTESIAN_POINT('Ctrl Pts',(28.8348499272854,-4.01511273953993,-46.2024589309528));
#21524=CARTESIAN_POINT('Ctrl Pts',(28.759976326041,-3.93922876820498,-46.3032752458826));
#21525=CARTESIAN_POINT('Ctrl Pts',(28.6950108255331,-3.87338660092083,-46.3907504340653));
#21526=CARTESIAN_POINT('Ctrl Pts',(28.6260144590119,-3.80382945821617,-46.473527913611));
#21527=CARTESIAN_POINT('Ctrl Pts',(28.5511774669962,-3.72877504920083,-46.5528381088266));
#21528=CARTESIAN_POINT('Ctrl Pts',(28.5108998347833,-3.68838040210386,-46.5955232407056));
#21529=CARTESIAN_POINT('Ctrl Pts',(28.4685742743289,-3.64604777461294,-46.6374410155694));
#21530=CARTESIAN_POINT('Ctrl Pts',(28.424374445936,-3.60194164310071,-46.6784829662076));
#21531=CARTESIAN_POINT('Ctrl Pts',(28.4124007624537,-3.58999334199725,-46.6896011841805));
#21532=CARTESIAN_POINT('Ctrl Pts',(28.4002895376283,-3.57791489402256,-46.7006551362273));
#21533=CARTESIAN_POINT('Ctrl Pts',(28.3880442319192,-3.56570957664493,-46.7116426833025));
#21534=CARTESIAN_POINT('Ctrl Pts',(28.3751790443975,-3.55288640174393,-46.7231864419381));
#21535=CARTESIAN_POINT('Ctrl Pts',(28.362160833797,-3.53991817891999,-46.7346614491336));
#21536=CARTESIAN_POINT('Ctrl Pts',(28.3489893846973,-3.52680451984744,-46.7460683098235));
#21537=CARTESIAN_POINT('Ctrl Pts',(28.2800559262396,-3.4581735084786,-46.8057667037925));
#21538=CARTESIAN_POINT('Ctrl Pts',(28.2069570798433,-3.38559087624866,-46.8635662174118));
#21539=CARTESIAN_POINT('Ctrl Pts',(28.1302695455319,-3.30960531414376,-46.9190352596039));
#21540=CARTESIAN_POINT('Ctrl Pts',(28.0811043498398,-3.26089016031589,-46.9545970538213));
#21541=CARTESIAN_POINT('Ctrl Pts',(28.0304650055325,-3.21077716144431,-46.9892011268865));
#21542=CARTESIAN_POINT('Ctrl Pts',(27.9785112658677,-3.1594182757805,-47.0227365595979));
#21543=CARTESIAN_POINT('Ctrl Pts',(27.8879620797484,-3.06990584940155,-47.0811848283418));
#21544=CARTESIAN_POINT('Ctrl Pts',(27.7938175171019,-2.97699735275098,-47.1360508110425));
#21545=CARTESIAN_POINT('Ctrl Pts',(27.6977835783501,-2.8823282266786,-47.1862317983251));
#21546=CARTESIAN_POINT('Ctrl Pts',(27.6440398742848,-2.82934831601486,-47.2143147049025));
#21547=CARTESIAN_POINT('Ctrl Pts',(27.5897050431788,-2.77581756621047,-47.2409309682575));
#21548=CARTESIAN_POINT('Ctrl Pts',(27.5350797672946,-2.7220241600443,-47.2658941199015));
#21549=CARTESIAN_POINT('Ctrl Pts',(27.4417812296118,-2.63014643400927,-47.308530527803));
#21550=CARTESIAN_POINT('Ctrl Pts',(27.3474194195267,-2.53729249792631,-47.3464399592935));
#21551=CARTESIAN_POINT('Ctrl Pts',(27.253493611821,-2.44489729554798,-47.3786604312183));
#21552=CARTESIAN_POINT('Ctrl Pts',(27.1682894302596,-2.36108159258893,-47.407889021389));
#21553=CARTESIAN_POINT('Ctrl Pts',(27.0834455406254,-2.27764480147937,-47.4324357752476));
#21554=CARTESIAN_POINT('Ctrl Pts',(27.0000767889466,-2.19565382447381,-47.4516217593413));
#21555=CARTESIAN_POINT('Ctrl Pts',(26.9256726844205,-2.12247934242294,-47.4687446733492));
#21556=CARTESIAN_POINT('Ctrl Pts',(26.8524441057362,-2.05045699298539,-47.4815978279001));
#21557=CARTESIAN_POINT('Ctrl Pts',(26.7811671658762,-1.98032963553601,-47.4897323002557));
#21558=CARTESIAN_POINT('Ctrl Pts',(26.7271748187051,-1.92720809809296,-47.4958941705091));
#21559=CARTESIAN_POINT('Ctrl Pts',(26.674302089569,-1.8751736856656,-47.4993490315568));
#21560=CARTESIAN_POINT('Ctrl Pts',(26.6228762796761,-1.82453979399278,-47.4999164888965));
#21561=CARTESIAN_POINT('Origin',(52.6993259300344,-2.60031537094826,-44.5));
#21562=CARTESIAN_POINT('',(24.7499899432434,-5.59848785200554,-44.6046984901075));
#21563=CARTESIAN_POINT('Origin',(24.7499899432434,-2.60031537094828,-44.5));
#21564=CARTESIAN_POINT('',(-23.9526862231059,-5.5984569396208,-44.6046972725155));
#21565=CARTESIAN_POINT('',(52.6993259300344,-5.59848785200554,-44.6046984901075));
#21566=CARTESIAN_POINT('',(-23.9526862231059,-4.68429048232525,-46.658019401016));
#21567=CARTESIAN_POINT('Ctrl Pts',(-23.9526862231059,-5.5984569396208,-44.6046972725155));
#21568=CARTESIAN_POINT('Ctrl Pts',(-23.9526862231059,-5.58343571496056,
-44.986058077801));
#21569=CARTESIAN_POINT('Ctrl Pts',(-23.9526862231059,-5.49816884450266,
-45.3648268143502));
#21570=CARTESIAN_POINT('Ctrl Pts',(-23.9526862231059,-5.34373308189428,
-45.7138580467721));
#21571=CARTESIAN_POINT('Ctrl Pts',(-23.9526862231059,-5.18742925498763,
-46.0671111820308));
#21572=CARTESIAN_POINT('Ctrl Pts',(-23.9526862231059,-4.96215760101355,
-46.3896862436106));
#21573=CARTESIAN_POINT('Ctrl Pts',(-23.9526862231059,-4.68429048232525,
-46.658019401016));
#21574=CARTESIAN_POINT('',(-23.9526862231059,-2.60031537094826,-47.5));
#21575=CARTESIAN_POINT('Origin',(-23.9526862231059,-2.60031537094826,-44.5));
#21576=CARTESIAN_POINT('',(52.6993259300344,-2.60031537094826,-47.5));
#21577=CARTESIAN_POINT('Origin',(27.3986518600687,0.972045960549947,-44.5));
#21578=CARTESIAN_POINT('',(29.5199722036284,0.0483465458770604,-46.6213203435596));
#21579=CARTESIAN_POINT('Origin',(27.3986518600687,0.0483465458770591,-44.5));
#21580=CARTESIAN_POINT('',(27.3986518600687,0.0483465458770589,-47.5));
#21581=CARTESIAN_POINT('Origin',(27.3986518600687,0.0483465458770591,-44.5));
#21582=CARTESIAN_POINT('',(27.3986518600687,0.972045960549947,-47.5));
#21583=CARTESIAN_POINT('Origin',(30.3986518600687,1.94409192109989,4.62834283200913));
#21584=CARTESIAN_POINT('',(30.3986518600687,-3.71082226782524,-41.35295157645));
#21585=CARTESIAN_POINT('',(30.3986518600687,-4.40242804940173,-21.547953243298));
#21586=CARTESIAN_POINT('',(30.3985745789684,-2.6370955105939,-43.7066403866401));
#21587=CARTESIAN_POINT('Ctrl Pts',(30.3986518600687,-2.63710192387214,-43.7066360647516));
#21588=CARTESIAN_POINT('Ctrl Pts',(30.3986518600687,-2.668699392836,-43.6816467596667));
#21589=CARTESIAN_POINT('Ctrl Pts',(30.398651860067,-2.69965807342328,-43.6561973153446));
#21590=CARTESIAN_POINT('Ctrl Pts',(30.3986518600241,-2.72994256838162,-43.6302981315949));
#21591=CARTESIAN_POINT('Ctrl Pts',(30.3986518599835,-2.75870410594506,-43.6057013751588));
#21592=CARTESIAN_POINT('Ctrl Pts',(30.3986518599195,-2.78685713808064,-43.5806992216714));
#21593=CARTESIAN_POINT('Ctrl Pts',(30.3986518599249,-2.81441044003206,-43.5552757438194));
#21594=CARTESIAN_POINT('Ctrl Pts',(30.3986518599306,-2.84324795353506,-43.5286673218181));
#21595=CARTESIAN_POINT('Ctrl Pts',(30.3986518600077,-2.87143524576438,-43.5015913839881));
#21596=CARTESIAN_POINT('Ctrl Pts',(30.3986518600425,-2.89899930944471,-43.4740281364));
#21597=CARTESIAN_POINT('Ctrl Pts',(30.3986518600639,-2.91595203957877,-43.4570759081872));
#21598=CARTESIAN_POINT('Ctrl Pts',(30.3986518600666,-2.93266702266454,-43.4399437051576));
#21599=CARTESIAN_POINT('Ctrl Pts',(30.398651860068,-2.94914759923292,-43.4226276210325));
#21600=CARTESIAN_POINT('Ctrl Pts',(30.398651860069,-2.9612352420517,-43.4099271770246));
#21601=CARTESIAN_POINT('Ctrl Pts',(30.3986518600687,-2.97319678683923,-43.397127817336));
#21602=CARTESIAN_POINT('Ctrl Pts',(30.3986518600687,-2.98502839250324,-43.3842360826005));
#21603=CARTESIAN_POINT('Ctrl Pts',(30.3986518600687,-3.01625129937263,-43.3502155578756));
#21604=CARTESIAN_POINT('Ctrl Pts',(30.3986518600688,-3.04658151246371,-43.3155345446297));
#21605=CARTESIAN_POINT('Ctrl Pts',(30.3986518600677,-3.07597118315573,-43.2802808574565));
#21606=CARTESIAN_POINT('Ctrl Pts',(30.398651860066,-3.11940394722293,-43.2281821084253));
#21607=CARTESIAN_POINT('Ctrl Pts',(30.3986518600662,-3.16077887600623,-43.1748312613749));
#21608=CARTESIAN_POINT('Ctrl Pts',(30.3986518600681,-3.1998523145432,-43.1206046148288));
#21609=CARTESIAN_POINT('Ctrl Pts',(30.3986518600682,-3.20375694378255,-43.1151857175527));
#21610=CARTESIAN_POINT('Ctrl Pts',(30.3986518600684,-3.20763871381244,-43.1097580142657));
#21611=CARTESIAN_POINT('Ctrl Pts',(30.3986518600684,-3.21149723715352,-43.104322075395));
#21612=CARTESIAN_POINT('Ctrl Pts',(30.398651860069,-3.23506551952182,-43.0711187665337));
#21613=CARTESIAN_POINT('Ctrl Pts',(30.3986518600687,-3.25776570240444,-43.0376079377249));
#21614=CARTESIAN_POINT('Ctrl Pts',(30.3986518600687,-3.27954554083478,-43.0038631047279));
#21615=CARTESIAN_POINT('Ctrl Pts',(30.3986518600687,-3.30302177802394,-42.9674899375954));
#21616=CARTESIAN_POINT('Ctrl Pts',(30.3986518600687,-3.32542738103275,-42.9308476108575));
#21617=CARTESIAN_POINT('Ctrl Pts',(30.3986518600687,-3.34672495632475,-42.8940062711003));
#21618=CARTESIAN_POINT('Ctrl Pts',(30.3986518600687,-3.36383024477013,-42.8644169054274));
#21619=CARTESIAN_POINT('Ctrl Pts',(30.3986518600687,-3.38022217308675,-42.8346978937334));
#21620=CARTESIAN_POINT('Ctrl Pts',(30.3986518600687,-3.39589812817446,-42.8048581289147));
#21621=CARTESIAN_POINT('Ctrl Pts',(30.3986518600687,-3.40290811551464,-42.7915143567208));
#21622=CARTESIAN_POINT('Ctrl Pts',(30.3986518600691,-3.4097760042235,-42.7781466381598));
#21623=CARTESIAN_POINT('Ctrl Pts',(30.3986518600671,-3.41650228480538,-42.7647532531683));
#21624=CARTESIAN_POINT('Ctrl Pts',(30.3986518600643,-3.42577456830736,-42.7462902614479));
#21625=CARTESIAN_POINT('Ctrl Pts',(30.3986518600562,-3.43477779165881,-42.7277784994268));
#21626=CARTESIAN_POINT('Ctrl Pts',(30.398651860031,-3.44352149307697,-42.7092132988179));
#21627=CARTESIAN_POINT('Ctrl Pts',(30.3986518599904,-3.45761511879153,-42.6792887878832));
#21628=CARTESIAN_POINT('Ctrl Pts',(30.3986518599467,-3.47103270919862,-42.6492165690906));
#21629=CARTESIAN_POINT('Ctrl Pts',(30.3986518599609,-3.4838116662885,-42.6189707971638));
#21630=CARTESIAN_POINT('Ctrl Pts',(30.3986518599765,-3.4978519286486,-42.5857397149911));
#21631=CARTESIAN_POINT('Ctrl Pts',(30.3986518600326,-3.51112107011733,-42.5522996879664));
#21632=CARTESIAN_POINT('Ctrl Pts',(30.3986518600528,-3.52364557405263,-42.5186855419447));
#21633=CARTESIAN_POINT('Ctrl Pts',(30.3986518600739,-3.53678864457732,-42.483411243332));
#21634=CARTESIAN_POINT('Ctrl Pts',(30.3986518600686,-3.54911240587868,-42.4479477103284));
#21635=CARTESIAN_POINT('Ctrl Pts',(30.3986518600684,-3.56062802591051,-42.4123848925329));
#21636=CARTESIAN_POINT('Ctrl Pts',(30.3986518600684,-3.56283599925409,-42.4055661755643));
#21637=CARTESIAN_POINT('Ctrl Pts',(30.3986518600683,-3.56501429899,-42.3987438144685));
#21638=CARTESIAN_POINT('Ctrl Pts',(30.3986518600681,-3.56716297601487,-42.3919186020828));
#21639=CARTESIAN_POINT('Ctrl Pts',(30.398651860067,-3.58100750556213,-42.3479418417574));
#21640=CARTESIAN_POINT('Ctrl Pts',(30.3986518600456,-3.59362295558086,-42.3038513857097));
#21641=CARTESIAN_POINT('Ctrl Pts',(30.3986518599973,-3.60503499359519,-42.2598339857939));
#21642=CARTESIAN_POINT('Ctrl Pts',(30.3986518599608,-3.61365598951114,-42.2265819212259));
#21643=CARTESIAN_POINT('Ctrl Pts',(30.3986518599347,-3.62158995534115,-42.1933725920046));
#21644=CARTESIAN_POINT('Ctrl Pts',(30.3986518599665,-3.6288625055016,-42.1602521509099));
#21645=CARTESIAN_POINT('Ctrl Pts',(30.3986518599951,-3.63540179535344,-42.1304711030572));
#21646=CARTESIAN_POINT('Ctrl Pts',(30.3986518600503,-3.64140615945947,-42.1007624723439));
#21647=CARTESIAN_POINT('Ctrl Pts',(30.3986518600622,-3.6469118036016,-42.0711196453085));
#21648=CARTESIAN_POINT('Ctrl Pts',(30.3986518600645,-3.64795339201477,-42.0655116502444));
#21649=CARTESIAN_POINT('Ctrl Pts',(30.3986518600658,-3.64897720102562,-42.0599058445006));
#21650=CARTESIAN_POINT('Ctrl Pts',(30.3986518600666,-3.64998339738071,-42.0543019711361));
#21651=CARTESIAN_POINT('Ctrl Pts',(30.3986518600708,-3.6547694535675,-42.0276466839744));
#21652=CARTESIAN_POINT('Ctrl Pts',(30.3986518600687,-3.65915742172128,-42.0010350174263));
#21653=CARTESIAN_POINT('Ctrl Pts',(30.3986518600687,-3.66318925018776,-41.9744262255302));
#21654=CARTESIAN_POINT('Ctrl Pts',(30.3986518600687,-3.66834791593255,-41.9403806642159));
#21655=CARTESIAN_POINT('Ctrl Pts',(30.3986518600687,-3.67292361707208,-41.9063354303895));
#21656=CARTESIAN_POINT('Ctrl Pts',(30.3986518600687,-3.67699327923745,-41.8722853592343));
#21657=CARTESIAN_POINT('Ctrl Pts',(30.3986518600687,-3.68082389276393,-41.8402353615086));
#21658=CARTESIAN_POINT('Ctrl Pts',(30.3986518600687,-3.68420505188138,-41.8081864698395));
#21659=CARTESIAN_POINT('Ctrl Pts',(30.3986518600687,-3.6871976683493,-41.7761890181138));
#21660=CARTESIAN_POINT('Ctrl Pts',(30.3986518600687,-3.68959170589976,-41.7505916514711));
#21661=CARTESIAN_POINT('Ctrl Pts',(30.3986518600752,-3.69173701440752,-41.7250291350561));
#21662=CARTESIAN_POINT('Ctrl Pts',(30.3986518600621,-3.69367146178489,-41.6995393202252));
#21663=CARTESIAN_POINT('Ctrl Pts',(30.3986518600552,-3.69468935152205,-41.68612679672));
#21664=CARTESIAN_POINT('Ctrl Pts',(30.3986518600429,-3.69564889664869,-41.6727343754813));
#21665=CARTESIAN_POINT('Ctrl Pts',(30.3986518599864,-3.69655689533767,-41.6593673256957));
#21666=CARTESIAN_POINT('Ctrl Pts',(30.3986518598542,-3.69867884499973,-41.6281291674038));
#21667=CARTESIAN_POINT('Ctrl Pts',(30.3986518595091,-3.70050791400752,-41.5970297290841));
#21668=CARTESIAN_POINT('Ctrl Pts',(30.3986518593452,-3.70211544745709,-41.5661108758558));
#21669=CARTESIAN_POINT('Ctrl Pts',(30.3986518591964,-3.70357563831811,-41.5380259691752));
#21670=CARTESIAN_POINT('Ctrl Pts',(30.3986518592679,-3.70485297818827,-41.5100909464019));
#21671=CARTESIAN_POINT('Ctrl Pts',(30.3986518594839,-3.70600966012006,-41.4822975941508));
#21672=CARTESIAN_POINT('Ctrl Pts',(30.3986518596811,-3.7070653108653,-41.4569318715522));
#21673=CARTESIAN_POINT('Ctrl Pts',(30.3986518599283,-3.70802045486464,-41.4316844530594));
#21674=CARTESIAN_POINT('Ctrl Pts',(30.3986518600135,-3.7089302156261,-41.4065070306542));
#21675=CARTESIAN_POINT('Ctrl Pts',(30.3986518600739,-3.70957611820219,-41.3886318235891));
#21676=CARTESIAN_POINT('Ctrl Pts',(30.3986518600687,-3.71019929863995,-41.3707910798276));
#21677=CARTESIAN_POINT('Ctrl Pts',(30.3986518600687,-3.71082226782524,-41.35295157645));
#21678=CARTESIAN_POINT('Ctrl Pts',(30.3986188529312,-0.00523834096667813,
-44.4999821561372));
#21679=CARTESIAN_POINT('Ctrl Pts',(30.3986184548062,-0.0296764522624891,
-44.4999582065465));
#21680=CARTESIAN_POINT('Ctrl Pts',(30.3986180362422,-0.0542381463747444,
-44.4999016616795));
#21681=CARTESIAN_POINT('Ctrl Pts',(30.3986176467645,-0.0790304434902965,
-44.4997735619786));
#21682=CARTESIAN_POINT('Ctrl Pts',(30.3986172392517,-0.104970771500897,
-44.4996395304993));
#21683=CARTESIAN_POINT('Ctrl Pts',(30.398616863906,-0.131163191140413,-44.4994271840755));
#21684=CARTESIAN_POINT('Ctrl Pts',(30.3986165450217,-0.157667754732284,
-44.4990976547027));
#21685=CARTESIAN_POINT('Ctrl Pts',(30.3986162027912,-0.186112771649432,
-44.4987439998104));
#21686=CARTESIAN_POINT('Ctrl Pts',(30.3986159253082,-0.21491691835847,-44.4982553903493));
#21687=CARTESIAN_POINT('Ctrl Pts',(30.3986157048116,-0.24408956228528,-44.4975900282091));
#21688=CARTESIAN_POINT('Ctrl Pts',(30.3986154592024,-0.276584700661511,
-44.4968488874722));
#21689=CARTESIAN_POINT('Ctrl Pts',(30.3986152828034,-0.309536412571449,
-44.4958884551431));
#21690=CARTESIAN_POINT('Ctrl Pts',(30.3986151329496,-0.342887404000766,
-44.4946582935931));
#21691=CARTESIAN_POINT('Ctrl Pts',(30.3986149377463,-0.386331270700416,
-44.4930558532426));
#21692=CARTESIAN_POINT('Ctrl Pts',(30.3986147812203,-0.430451003962286,
-44.4909956454015));
#21693=CARTESIAN_POINT('Ctrl Pts',(30.398614581113,-0.475018613192288,-44.4883792285924));
#21694=CARTESIAN_POINT('Ctrl Pts',(30.3986144107001,-0.51297273064869,-44.4861510679932));
#21695=CARTESIAN_POINT('Ctrl Pts',(30.3986142414438,-0.551193236194076,
-44.4835172668348));
#21696=CARTESIAN_POINT('Ctrl Pts',(30.398613985653,-0.589685390956796,-44.4804285129121));
#21697=CARTESIAN_POINT('Ctrl Pts',(30.3986139424465,-0.596187242986146,
-44.4799067800789));
#21698=CARTESIAN_POINT('Ctrl Pts',(30.3986138959023,-0.602690239962688,
-44.4793716154408));
#21699=CARTESIAN_POINT('Ctrl Pts',(30.3986138455457,-0.609194359150917,
-44.4788229835323));
#21700=CARTESIAN_POINT('Ctrl Pts',(30.3986135869004,-0.642601317324254,
-44.4760050580469));
#21701=CARTESIAN_POINT('Ctrl Pts',(30.3986131814305,-0.676122599846195,
-44.4728338845298));
#21702=CARTESIAN_POINT('Ctrl Pts',(30.3986127271187,-0.709703459700402,
-44.4692714732691));
#21703=CARTESIAN_POINT('Ctrl Pts',(30.3986123163467,-0.740066041224311,
-44.4660504716988));
#21704=CARTESIAN_POINT('Ctrl Pts',(30.3986118671472,-0.770476834954794,
-44.4625096887111));
#21705=CARTESIAN_POINT('Ctrl Pts',(30.3986114487093,-0.800938395621595,
-44.4586190394246));
#21706=CARTESIAN_POINT('Ctrl Pts',(30.3986110334427,-0.831169093092836,
-44.454757876734));
#21707=CARTESIAN_POINT('Ctrl Pts',(30.3986106509183,-0.861449070973248,
-44.4505521695552));
#21708=CARTESIAN_POINT('Ctrl Pts',(30.3986103365383,-0.891835941177302,
-44.4459695481766));
#21709=CARTESIAN_POINT('Ctrl Pts',(30.3986100098538,-0.923412108586584,
-44.4412075697677));
#21710=CARTESIAN_POINT('Ctrl Pts',(30.3986097564361,-0.955112046321423,
-44.436037375586));
#21711=CARTESIAN_POINT('Ctrl Pts',(30.3986095539277,-0.98698579345807,-44.4304311417273));
#21712=CARTESIAN_POINT('Ctrl Pts',(30.3986093302855,-1.02218588990722,-44.4242398404128));
#21713=CARTESIAN_POINT('Ctrl Pts',(30.3986091665647,-1.05759798825499,-44.4175167361381));
#21714=CARTESIAN_POINT('Ctrl Pts',(30.3986089819988,-1.09322473959043,-44.4102414169324));
#21715=CARTESIAN_POINT('Ctrl Pts',(30.3986087796709,-1.13228006392549,-44.4022659507287));
#21716=CARTESIAN_POINT('Ctrl Pts',(30.3986085488185,-1.1715927706473,-44.3936270240683));
#21717=CARTESIAN_POINT('Ctrl Pts',(30.3986081727803,-1.21109642617044,-44.3843161329239));
#21718=CARTESIAN_POINT('Ctrl Pts',(30.3986079322978,-1.23635964867521,-44.3783616684171));
#21719=CARTESIAN_POINT('Ctrl Pts',(30.3986076534123,-1.2616883786832,-44.3721314038008));
#21720=CARTESIAN_POINT('Ctrl Pts',(30.3986072486798,-1.28708481311297,-44.3656311239452));
#21721=CARTESIAN_POINT('Ctrl Pts',(30.3986069259256,-1.30733721788784,-44.3604474711317));
#21722=CARTESIAN_POINT('Ctrl Pts',(30.3986065251447,-1.32761132866485,-44.3550844538776));
#21723=CARTESIAN_POINT('Ctrl Pts',(30.3986059980904,-1.34790261647105,-44.3495513860498));
#21724=CARTESIAN_POINT('Ctrl Pts',(30.398604508118,-1.40526570011722,-44.3339095088233));
#21725=CARTESIAN_POINT('Ctrl Pts',(30.3986021431479,-1.46274199418969,-44.316883349163));
#21726=CARTESIAN_POINT('Ctrl Pts',(30.3985992409852,-1.51993795323192,-44.2984977784545));
#21727=CARTESIAN_POINT('Ctrl Pts',(30.3985971324294,-1.56149346896366,-44.2851398090174));
#21728=CARTESIAN_POINT('Ctrl Pts',(30.3985947461652,-1.60289905114862,-44.2710647502911));
#21729=CARTESIAN_POINT('Ctrl Pts',(30.3985923241576,-1.64403421844096,-44.2562738098527));
#21730=CARTESIAN_POINT('Ctrl Pts',(30.3985901848194,-1.68036855417263,-44.2432091007229));
#21731=CARTESIAN_POINT('Ctrl Pts',(30.39858802247,-1.71649130933054,-44.2295860148877));
#21732=CARTESIAN_POINT('Ctrl Pts',(30.3985860401803,-1.75236025083901,-44.2153944223259));
#21733=CARTESIAN_POINT('Ctrl Pts',(30.398584124065,-1.78703178687168,-44.2016765847714));
#21734=CARTESIAN_POINT('Ctrl Pts',(30.3985823822966,-1.82146536578135,-44.1874277770874));
#21735=CARTESIAN_POINT('Ctrl Pts',(30.3985809564894,-1.85567381408946,-44.1726252106));
#21736=CARTESIAN_POINT('Ctrl Pts',(30.3985794783225,-1.89113849491633,-44.1572790513364));
#21737=CARTESIAN_POINT('Ctrl Pts',(30.3985783431478,-1.92636950725458,-44.1413342690702));
#21738=CARTESIAN_POINT('Ctrl Pts',(30.3985775667789,-1.96141013201692,-44.1247634802493));
#21739=CARTESIAN_POINT('Ctrl Pts',(30.3985767563124,-1.99798972065933,-44.1074649120115));
#21740=CARTESIAN_POINT('Ctrl Pts',(30.3985763329871,-2.03436156886439,-44.0894843539696));
#21741=CARTESIAN_POINT('Ctrl Pts',(30.3985761856104,-2.07052062812252,-44.0708224379968));
#21742=CARTESIAN_POINT('Ctrl Pts',(30.3985760261563,-2.10964289724487,-44.0506311909342));
#21743=CARTESIAN_POINT('Ctrl Pts',(30.3985761839918,-2.14851556340898,-44.0296426675658));
#21744=CARTESIAN_POINT('Ctrl Pts',(30.3985764478998,-2.18707654776651,-44.0078897068033));
#21745=CARTESIAN_POINT('Ctrl Pts',(30.3985767558716,-2.23207590973102,-43.9825047387726));
#21746=CARTESIAN_POINT('Ctrl Pts',(30.3985771989574,-2.27664997819068,-43.9560793380311));
#21747=CARTESIAN_POINT('Ctrl Pts',(30.3985774804034,-2.32063655597329,-43.9287011164587));
#21748=CARTESIAN_POINT('Ctrl Pts',(30.3985778328359,-2.37571744191838,-43.8944175514297));
#21749=CARTESIAN_POINT('Ctrl Pts',(30.3985779144034,-2.42987220771234,-43.8586431355878));
#21750=CARTESIAN_POINT('Ctrl Pts',(30.3985774586869,-2.48273193023237,-43.8215730441023));
#21751=CARTESIAN_POINT('Ctrl Pts',(30.3985771185155,-2.52218927966733,-43.7939019273502));
#21752=CARTESIAN_POINT('Ctrl Pts',(30.3985764897805,-2.56092293673445,-43.7655099738755));
#21753=CARTESIAN_POINT('Ctrl Pts',(30.3985755880797,-2.59880174875281,-43.736461819499));
#21754=CARTESIAN_POINT('Ctrl Pts',(30.3985752818014,-2.61166794422611,-43.726595110053));
#21755=CARTESIAN_POINT('Ctrl Pts',(30.398574944708,-2.6244358151769,-43.7166524411166));
#21756=CARTESIAN_POINT('Ctrl Pts',(30.3985745789684,-2.6370955105939,-43.7066403866401));
#21757=CARTESIAN_POINT('Origin',(-29.6013481399313,-5.07363460575017,4.62834283200913));
#21758=CARTESIAN_POINT('',(-29.6013481399313,-2.6359352250674,-43.7079274185093));
#21759=CARTESIAN_POINT('Ctrl Pts',(-29.6013481399313,-2.6359352250674,-43.7079274185093));
#21760=CARTESIAN_POINT('Ctrl Pts',(-29.6013481399313,-2.60002746454617,
-43.7365028144388));
#21761=CARTESIAN_POINT('Ctrl Pts',(-29.6013481399179,-2.56343164728732,
-43.7643493988552));
#21762=CARTESIAN_POINT('Ctrl Pts',(-29.6013481398978,-2.52615613385876,
-43.7914642396889));
#21763=CARTESIAN_POINT('Ctrl Pts',(-29.6013481398783,-2.4899426338711,-43.8178065539291));
#21764=CARTESIAN_POINT('Ctrl Pts',(-29.6013481398854,-2.45308035954725,
-43.8434634206509));
#21765=CARTESIAN_POINT('Ctrl Pts',(-29.6013481399042,-2.41558751762756,
-43.8684387430542));
#21766=CARTESIAN_POINT('Ctrl Pts',(-29.6013481399246,-2.37483597002212,
-43.8955848058163));
#21767=CARTESIAN_POINT('Ctrl Pts',(-29.6013481399313,-2.33333995984997,
-43.9219254613316));
#21768=CARTESIAN_POINT('Ctrl Pts',(-29.6013481399313,-2.29117994974049,
-43.94744091219));
#21769=CARTESIAN_POINT('Ctrl Pts',(-29.6013481399313,-2.28790218744339,
-43.9494246304719));
#21770=CARTESIAN_POINT('Ctrl Pts',(-29.6013481399313,-2.28462046068797,
-43.9514033332054));
#21771=CARTESIAN_POINT('Ctrl Pts',(-29.6013481399313,-2.28133477059754,
-43.9533770258631));
#21772=CARTESIAN_POINT('Ctrl Pts',(-29.6013481399312,-2.2347857891098,-43.9813386961537));
#21773=CARTESIAN_POINT('Ctrl Pts',(-29.6013481399189,-2.18744177231479,
-44.0082953493148));
#21774=CARTESIAN_POINT('Ctrl Pts',(-29.601348139897,-2.13946738325515,-44.0341967715019));
#21775=CARTESIAN_POINT('Ctrl Pts',(-29.6013481398657,-2.07094703960098,
-44.0711909757884));
#21776=CARTESIAN_POINT('Ctrl Pts',(-29.6013481398942,-2.00114543443985,
-44.1060293011082));
#21777=CARTESIAN_POINT('Ctrl Pts',(-29.6013481399221,-1.93059787671181,
-44.1385458987286));
#21778=CARTESIAN_POINT('Ctrl Pts',(-29.6013481399269,-1.91848113847085,
-44.1441307143416));
#21779=CARTESIAN_POINT('Ctrl Pts',(-29.6013481399287,-1.90634145427355,
-44.1496482763354));
#21780=CARTESIAN_POINT('Ctrl Pts',(-29.6013481399298,-1.89418315100546,
-44.1550967876836));
#21781=CARTESIAN_POINT('Ctrl Pts',(-29.6013481399328,-1.85900370912727,
-44.1708617825245));
#21782=CARTESIAN_POINT('Ctrl Pts',(-29.6013481399313,-1.82366830711098,
-44.1860483669232));
#21783=CARTESIAN_POINT('Ctrl Pts',(-29.6013481399313,-1.78821885782697,
-44.2006406439637));
#21784=CARTESIAN_POINT('Ctrl Pts',(-29.6013481399313,-1.74257742338842,
-44.2194283111717));
#21785=CARTESIAN_POINT('Ctrl Pts',(-29.6013481399313,-1.69675482471061,
-44.2372274444867));
#21786=CARTESIAN_POINT('Ctrl Pts',(-29.6013481399313,-1.65082887514571,
-44.2540266956599));
#21787=CARTESIAN_POINT('Ctrl Pts',(-29.6013481399313,-1.61323317937344,
-44.2677788236462));
#21788=CARTESIAN_POINT('Ctrl Pts',(-29.6013481399313,-1.57556661000609,
-44.2808620520527));
#21789=CARTESIAN_POINT('Ctrl Pts',(-29.6013481399313,-1.53784035197417,
-44.2932836663093));
#21790=CARTESIAN_POINT('Ctrl Pts',(-29.6013481399313,-1.52261740187104,
-44.2982959210066));
#21791=CARTESIAN_POINT('Ctrl Pts',(-29.6013481399324,-1.50738687148156,
-44.3032020844518));
#21792=CARTESIAN_POINT('Ctrl Pts',(-29.6013481399265,-1.49214450846182,
-44.3080032486379));
#21793=CARTESIAN_POINT('Ctrl Pts',(-29.6013481399161,-1.46561860909946,
-44.3163585934003));
#21794=CARTESIAN_POINT('Ctrl Pts',(-29.6013481398737,-1.43905686956455,
-44.3243960744597));
#21795=CARTESIAN_POINT('Ctrl Pts',(-29.6013481397853,-1.41245648257885,
-44.332125899179));
#21796=CARTESIAN_POINT('Ctrl Pts',(-29.6013481396636,-1.37582329061524,
-44.3427711635858));
#21797=CARTESIAN_POINT('Ctrl Pts',(-29.6013481395364,-1.33910610857167,
-44.3528308207961));
#21798=CARTESIAN_POINT('Ctrl Pts',(-29.6013481395447,-1.30233358311412,
-44.3623251902721));
#21799=CARTESIAN_POINT('Ctrl Pts',(-29.6013481395541,-1.26040608958867,
-44.3731505309246));
#21800=CARTESIAN_POINT('Ctrl Pts',(-29.6013481397094,-1.21840803923138,
-44.3832407265216));
#21801=CARTESIAN_POINT('Ctrl Pts',(-29.6013481398128,-1.17645518788552,
-44.3926160785606));
#21802=CARTESIAN_POINT('Ctrl Pts',(-29.601348139888,-1.14594683281386,-44.3994338885486));
#21803=CARTESIAN_POINT('Ctrl Pts',(-29.6013481399169,-1.11545964346711,
-44.4058764268583));
#21804=CARTESIAN_POINT('Ctrl Pts',(-29.6013481399261,-1.08506037763928,
-44.4119479801162));
#21805=CARTESIAN_POINT('Ctrl Pts',(-29.6013481399326,-1.0635039970926,-44.4162533706897));
#21806=CARTESIAN_POINT('Ctrl Pts',(-29.6013481399313,-1.04199182740502,
-44.4203722803441));
#21807=CARTESIAN_POINT('Ctrl Pts',(-29.6013481399313,-1.02053593743421,
-44.4243084461669));
#21808=CARTESIAN_POINT('Ctrl Pts',(-29.6013481399313,-0.981247277046594,
-44.4315161025471));
#21809=CARTESIAN_POINT('Ctrl Pts',(-29.6013481399313,-0.942160154140033,
-44.4381004196035));
#21810=CARTESIAN_POINT('Ctrl Pts',(-29.6013481399313,-0.903365206749484,
-44.4440844757694));
#21811=CARTESIAN_POINT('Ctrl Pts',(-29.6013481399313,-0.869853964117728,
-44.4492535292567));
#21812=CARTESIAN_POINT('Ctrl Pts',(-29.6013481399313,-0.83656120026064,
-44.453975111171));
#21813=CARTESIAN_POINT('Ctrl Pts',(-29.6013481399313,-0.803505114141118,
-44.4582734384182));
#21814=CARTESIAN_POINT('Ctrl Pts',(-29.6013481399313,-0.772870002438572,
-44.4622569631124));
#21815=CARTESIAN_POINT('Ctrl Pts',(-29.6013481399313,-0.742438580425697,
-44.4658772369413));
#21816=CARTESIAN_POINT('Ctrl Pts',(-29.6013481399313,-0.71218025656585,
-44.4691581276817));
#21817=CARTESIAN_POINT('Ctrl Pts',(-29.6013481399313,-0.703786273503109,
-44.4700682819068));
#21818=CARTESIAN_POINT('Ctrl Pts',(-29.6013481399313,-0.695405786756186,
-44.4709528312606));
#21819=CARTESIAN_POINT('Ctrl Pts',(-29.6013481399308,-0.687036742797174,
-44.4718121502334));
#21820=CARTESIAN_POINT('Ctrl Pts',(-29.6013481399294,-0.664554161603963,
-44.4741206228224));
#21821=CARTESIAN_POINT('Ctrl Pts',(-29.6013481399195,-0.642154046448986,
-44.4762471859986));
#21822=CARTESIAN_POINT('Ctrl Pts',(-29.6013481399068,-0.619809537966334,
-44.4782047839139));
#21823=CARTESIAN_POINT('Ctrl Pts',(-29.6013481398901,-0.590466207552511,
-44.4807755472176));
#21824=CARTESIAN_POINT('Ctrl Pts',(-29.6013481398837,-0.561215747116469,
-44.4830545115812));
#21825=CARTESIAN_POINT('Ctrl Pts',(-29.6013481398942,-0.532058432284514,
-44.4850721362978));
#21826=CARTESIAN_POINT('Ctrl Pts',(-29.6013481399065,-0.498142970539172,
-44.4874190147495));
#21827=CARTESIAN_POINT('Ctrl Pts',(-29.6013481399257,-0.464354663890855,
-44.4894121982562));
#21828=CARTESIAN_POINT('Ctrl Pts',(-29.6013481399293,-0.430776800060824,
-44.4911005260021));
#21829=CARTESIAN_POINT('Ctrl Pts',(-29.6013481399334,-0.391765675471365,
-44.4930620433987));
#21830=CARTESIAN_POINT('Ctrl Pts',(-29.6013481399316,-0.353043531211214,
-44.4946110132958));
#21831=CARTESIAN_POINT('Ctrl Pts',(-29.601348139931,-0.31479343030423,-44.4958169903318));
#21832=CARTESIAN_POINT('Ctrl Pts',(-29.6013481399309,-0.311817987539657,
-44.4959108022581));
#21833=CARTESIAN_POINT('Ctrl Pts',(-29.6013481399308,-0.308845382691549,
-44.4960026147667));
#21834=CARTESIAN_POINT('Ctrl Pts',(-29.6013481399307,-0.305875741954452,
-44.4960924538265));
#21835=CARTESIAN_POINT('Ctrl Pts',(-29.6013481399292,-0.279136172777207,
-44.4969013926738));
#21836=CARTESIAN_POINT('Ctrl Pts',(-29.6013481399158,-0.252637232382985,
-44.4975500890358));
#21837=CARTESIAN_POINT('Ctrl Pts',(-29.6013481398658,-0.226425323170254,
-44.4980656287379));
#21838=CARTESIAN_POINT('Ctrl Pts',(-29.6013481398155,-0.200081070826088,
-44.4985837713842));
#21839=CARTESIAN_POINT('Ctrl Pts',(-29.6013481397362,-0.174028237590367,
-44.498967282671));
#21840=CARTESIAN_POINT('Ctrl Pts',(-29.6013481397045,-0.148277469720909,
-44.4992481605751));
#21841=CARTESIAN_POINT('Ctrl Pts',(-29.6013481396745,-0.123957825253884,
-44.4995134284227));
#21842=CARTESIAN_POINT('Ctrl Pts',(-29.6013481396977,-0.0999082774063701,
-44.4996871378294));
#21843=CARTESIAN_POINT('Ctrl Pts',(-29.6013481397543,-0.0760907492548816,
-44.4997991431891));
#21844=CARTESIAN_POINT('Ctrl Pts',(-29.601348139807,-0.0539242931796942,
-44.4999033841444));
#21845=CARTESIAN_POINT('Ctrl Pts',(-29.6013481398755,-0.0319590225613962,
-44.4999541807811));
#21846=CARTESIAN_POINT('Ctrl Pts',(-29.6013481399056,-0.0101165754831441,
-44.4999782653271));
#21847=CARTESIAN_POINT('Ctrl Pts',(-29.6013481399079,-0.00848963726953557,
-44.4999800592684));
#21848=CARTESIAN_POINT('Ctrl Pts',(-29.60134813991,-0.00686335625107031,
-44.4999817063133));
#21849=CARTESIAN_POINT('Ctrl Pts',(-29.6013481399119,-0.00523768804081021,
-44.4999832181498));
#21850=CARTESIAN_POINT('',(-29.6013266849765,-3.71082217021778,-41.3529515730415));
#21851=CARTESIAN_POINT('Ctrl Pts',(-29.6013266849765,-3.71082217021778,
-41.3529515730415));
#21852=CARTESIAN_POINT('Ctrl Pts',(-29.6013264341947,-3.70984961098049,
-41.380801976693));
#21853=CARTESIAN_POINT('Ctrl Pts',(-29.6013260792184,-3.70887607253502,
-41.4086570875733));
#21854=CARTESIAN_POINT('Ctrl Pts',(-29.6013257178706,-3.70781953811378,
-41.4366105471525));
#21855=CARTESIAN_POINT('Ctrl Pts',(-29.6013253346721,-3.7066991149966,-41.4662543540068));
#21856=CARTESIAN_POINT('Ctrl Pts',(-29.6013249454054,-3.70548536241731,
-41.4960084259499));
#21857=CARTESIAN_POINT('Ctrl Pts',(-29.6013246184856,-3.70409366245508,
-41.5259235284338));
#21858=CARTESIAN_POINT('Ctrl Pts',(-29.6013242635702,-3.70258278495486,
-41.5584003959245));
#21859=CARTESIAN_POINT('Ctrl Pts',(-29.6013239826906,-3.70086217227078,
-41.5910665530868));
#21860=CARTESIAN_POINT('Ctrl Pts',(-29.6013237921845,-3.69883874971065,
-41.623923471501));
#21861=CARTESIAN_POINT('Ctrl Pts',(-29.6013235739411,-3.69652072049832,
-41.6615642976004));
#21862=CARTESIAN_POINT('Ctrl Pts',(-29.6013234727537,-3.69380521311274,
-41.6994545055504));
#21863=CARTESIAN_POINT('Ctrl Pts',(-29.6013234268539,-3.69057241349527,
-41.7375269050417));
#21864=CARTESIAN_POINT('Ctrl Pts',(-29.6013233693749,-3.6865240735978,-41.7852038513703));
#21865=CARTESIAN_POINT('Ctrl Pts',(-29.6013233913944,-3.6816643947693,-41.8331619123372));
#21866=CARTESIAN_POINT('Ctrl Pts',(-29.6013233176903,-3.67579075813559,
-41.8812076054974));
#21867=CARTESIAN_POINT('Ctrl Pts',(-29.6013232746112,-3.67235768525042,
-41.9092897591483));
#21868=CARTESIAN_POINT('Ctrl Pts',(-29.601323205298,-3.6685804825355,-41.9373804379891));
#21869=CARTESIAN_POINT('Ctrl Pts',(-29.6013230610543,-3.66441818736824,
-41.9655028830819));
#21870=CARTESIAN_POINT('Ctrl Pts',(-29.6013229959688,-3.66254008248331,
-41.9781922526203));
#21871=CARTESIAN_POINT('Ctrl Pts',(-29.6013229102749,-3.66058301865336,
-41.9908759706863));
#21872=CARTESIAN_POINT('Ctrl Pts',(-29.6013227992099,-3.65854576370358,
-42.0035565280267));
#21873=CARTESIAN_POINT('Ctrl Pts',(-29.6013225097453,-3.65323614135137,
-42.0366053964072));
#21874=CARTESIAN_POINT('Ctrl Pts',(-29.6013220810961,-3.64737412418476,
-42.0696351619022));
#21875=CARTESIAN_POINT('Ctrl Pts',(-29.6013216277234,-3.64089988385252,
-42.102641844186));
#21876=CARTESIAN_POINT('Ctrl Pts',(-29.6013211315486,-3.6338144223821,-42.1387646267191));
#21877=CARTESIAN_POINT('Ctrl Pts',(-29.6013206118946,-3.62599453547399,
-42.1748630728829));
#21878=CARTESIAN_POINT('Ctrl Pts',(-29.6013201333956,-3.61736328176681,
-42.2109918219487));
#21879=CARTESIAN_POINT('Ctrl Pts',(-29.6013196594567,-3.60881428390265,
-42.246776264056));
#21880=CARTESIAN_POINT('Ctrl Pts',(-29.6013192216815,-3.59946913080731,
-42.2825921703568));
#21881=CARTESIAN_POINT('Ctrl Pts',(-29.6013187833352,-3.58928096953451,
-42.318438791222));
#21882=CARTESIAN_POINT('Ctrl Pts',(-29.6013182941077,-3.57791021378456,
-42.3584463214726));
#21883=CARTESIAN_POINT('Ctrl Pts',(-29.6013177991019,-3.5654895598165,-42.398491457516));
#21884=CARTESIAN_POINT('Ctrl Pts',(-29.6013171985892,-3.55198688775541,
-42.4385068132135));
#21885=CARTESIAN_POINT('Ctrl Pts',(-29.6013164609667,-3.53540126838833,
-42.4876585259585));
#21886=CARTESIAN_POINT('Ctrl Pts',(-29.6013155522413,-3.51718359816289,
-42.5367632611144));
#21887=CARTESIAN_POINT('Ctrl Pts',(-29.6013143653751,-3.49731815008679,
-42.5856196227959));
#21888=CARTESIAN_POINT('Ctrl Pts',(-29.6013143327712,-3.49677243473543,
-42.5869617353161));
#21889=CARTESIAN_POINT('Ctrl Pts',(-29.6013142999373,-3.49622540359943,
-42.588303853988));
#21890=CARTESIAN_POINT('Ctrl Pts',(-29.6013142668751,-3.49567705419522,
-42.5896459763389));
#21891=CARTESIAN_POINT('Ctrl Pts',(-29.601313020649,-3.47500791583457,-42.6402350940671));
#21892=CARTESIAN_POINT('Ctrl Pts',(-29.6013114714119,-3.45258633197223,
-42.6905143880666));
#21893=CARTESIAN_POINT('Ctrl Pts',(-29.6013097731077,-3.42839214677463,
-42.7403078469574));
#21894=CARTESIAN_POINT('Ctrl Pts',(-29.6013084955266,-3.41019161890008,
-42.777765906781));
#21895=CARTESIAN_POINT('Ctrl Pts',(-29.6013071420108,-3.39099187903271,
-42.8149396634042));
#21896=CARTESIAN_POINT('Ctrl Pts',(-29.6013058212108,-3.37078211838458,
-42.8517720256072));
#21897=CARTESIAN_POINT('Ctrl Pts',(-29.601304576414,-3.35173529262949,-42.8864849347427));
#21898=CARTESIAN_POINT('Ctrl Pts',(-29.6013033671889,-3.33179174002604,
-42.9208937367824));
#21899=CARTESIAN_POINT('Ctrl Pts',(-29.6013022371108,-3.31092643607552,
-42.9549990063364));
#21900=CARTESIAN_POINT('Ctrl Pts',(-29.6013010495168,-3.28899918239006,
-42.9908400800775));
#21901=CARTESIAN_POINT('Ctrl Pts',(-29.6012999502083,-3.26604872333559,
-43.0263545693406));
#21902=CARTESIAN_POINT('Ctrl Pts',(-29.601298846982,-3.24206120938467,-43.0615469661342));
#21903=CARTESIAN_POINT('Ctrl Pts',(-29.6012976633913,-3.21632632866625,
-43.0993029476641));
#21904=CARTESIAN_POINT('Ctrl Pts',(-29.6012964689763,-3.18939813709971,
-43.1366878216847));
#21905=CARTESIAN_POINT('Ctrl Pts',(-29.6012950496803,-3.16130611689037,
-43.1736609961183));
#21906=CARTESIAN_POINT('Ctrl Pts',(-29.6012948939227,-3.15822321857575,
-43.1777185375944));
#21907=CARTESIAN_POINT('Ctrl Pts',(-29.6012947368567,-3.15512608313941,
-43.1817710585329));
#21908=CARTESIAN_POINT('Ctrl Pts',(-29.6012945786244,-3.15201465445338,
-43.1858185260916));
#21909=CARTESIAN_POINT('Ctrl Pts',(-29.6012931321222,-3.12357109999769,
-43.2228190089983));
#21910=CARTESIAN_POINT('Ctrl Pts',(-29.6012915852596,-3.0939755223193,-43.2593972440797));
#21911=CARTESIAN_POINT('Ctrl Pts',(-29.6012900591154,-3.06327568018182,
-43.295476084747));
#21912=CARTESIAN_POINT('Ctrl Pts',(-29.6012876039439,-3.01388757178318,
-43.3535176110126));
#21913=CARTESIAN_POINT('Ctrl Pts',(-29.6012851013024,-2.96165931605593,
-43.41026558324));
#21914=CARTESIAN_POINT('Ctrl Pts',(-29.6012825806725,-2.90695636587589,
-43.4653241041039));
#21915=CARTESIAN_POINT('Ctrl Pts',(-29.6012806264956,-2.86454663298182,
-43.5080095014307));
#21916=CARTESIAN_POINT('Ctrl Pts',(-29.601278666427,-2.82065343048667,-43.5496756975094));
#21917=CARTESIAN_POINT('Ctrl Pts',(-29.6012767263532,-2.77543749692048,
-43.5901557796429));
#21918=CARTESIAN_POINT('Ctrl Pts',(-29.6012751447867,-2.73857704306029,
-43.6231555229204));
#21919=CARTESIAN_POINT('Ctrl Pts',(-29.601273581742,-2.70083800609146,-43.655366656921));
#21920=CARTESIAN_POINT('Ctrl Pts',(-29.6012719911067,-2.66228104225286,
-43.6867296547731));
#21921=CARTESIAN_POINT('Ctrl Pts',(-29.6012716305436,-2.65354099994494,
-43.6938389782478));
#21922=CARTESIAN_POINT('Ctrl Pts',(-29.6012712680978,-2.64475879221524,
-43.7009048776754));
#21923=CARTESIAN_POINT('Ctrl Pts',(-29.6012709022327,-2.63593486135772,
-43.7079269570011));
#21924=CARTESIAN_POINT('',(-29.6013481399313,-4.40670175667916,-21.4255702792446));
#21925=CARTESIAN_POINT('Origin',(37.5,9.74156870921679,-37.5));
#21926=CARTESIAN_POINT('',(75.,9.74156870921679,-47.5));
#21927=CARTESIAN_POINT('',(37.5,9.74156870921679,-47.5));
#21928=CARTESIAN_POINT('Origin',(75.,9.74156870921679,-37.5));
#21929=CARTESIAN_POINT('Ctrl Pts',(-3.43095306924897,-4.6630798534374,-42.4568617954396));
#21930=CARTESIAN_POINT('Ctrl Pts',(-3.59390051992943,-4.6639442276275,-42.4286682196101));
#21931=CARTESIAN_POINT('Ctrl Pts',(-3.75498327846275,-4.66487742332749,
-42.397562879882));
#21932=CARTESIAN_POINT('Ctrl Pts',(-8.5017397406389,-4.69457448815824,-41.4828304360284));
#21933=CARTESIAN_POINT('Ctrl Pts',(-14.9074294071065,-4.83114981739041,
-37.9292093462784));
#21934=CARTESIAN_POINT('Ctrl Pts',(-20.2901960670236,-5.13047604015451,
-30.2311993987942));
#21935=CARTESIAN_POINT('Ctrl Pts',(-22.4012888030676,-5.39213099863642,
-23.5012103779889));
#21936=CARTESIAN_POINT('Ctrl Pts',(-22.3694691534319,-5.66454181771516,
-16.4705626071992));
#21937=CARTESIAN_POINT('Ctrl Pts',(-19.5100860922561,-6.00927133866363,
-7.5367117628151));
#21938=CARTESIAN_POINT('Ctrl Pts',(-13.6277885187364,-6.24156619473564,
-1.45827105706285));
#21939=CARTESIAN_POINT('Ctrl Pts',(-5.1045243154317,-6.38578846575571,2.29360359556162));
#21940=CARTESIAN_POINT('Ctrl Pts',(-0.459746399409728,-6.40961197480965,
2.85849769808856));
#21941=CARTESIAN_POINT('Ctrl Pts',(3.18116609136699,-6.39876525961997,2.4437895148647));
#21942=CARTESIAN_POINT('Ctrl Pts',(3.34898838046253,-6.39831201712962,2.42440270087753));
#21943=CARTESIAN_POINT('Ctrl Pts',(3.51913049698878,-6.39770269341064,2.40154048141264));
#21944=CARTESIAN_POINT('Ctrl Pts',(-3.36290104580211,-5.03723416688355,
-42.0841730033025));
#21945=CARTESIAN_POINT('Ctrl Pts',(-3.52310292339306,-5.03805067839837,
-42.0564610810513));
#21946=CARTESIAN_POINT('Ctrl Pts',(-3.68148141828641,-5.03892579449392,
-42.0258879974755));
#21947=CARTESIAN_POINT('Ctrl Pts',(-8.34801748483437,-5.06749863815222,
-41.126721544135));
#21948=CARTESIAN_POINT('Ctrl Pts',(-14.6440780601656,-5.20521907554681,
-37.6326929406839));
#21949=CARTESIAN_POINT('Ctrl Pts',(-19.9324000374979,-5.50780278597217,
-30.0664608009958));
#21950=CARTESIAN_POINT('Ctrl Pts',(-22.0052805295734,-5.77223686499969,
-23.4529623774005));
#21951=CARTESIAN_POINT('Ctrl Pts',(-21.9724500834414,-6.04725299829736,
-16.5451886187596));
#21952=CARTESIAN_POINT('Ctrl Pts',(-19.1614239810098,-6.39486477030401,
-7.76870767187891));
#21953=CARTESIAN_POINT('Ctrl Pts',(-13.3818516218051,-6.62850191664316,
-1.79805569290225));
#21954=CARTESIAN_POINT('Ctrl Pts',(-5.00749316774353,-6.77377427836184,
1.88757414058803));
#21955=CARTESIAN_POINT('Ctrl Pts',(-0.443308287483134,-6.79829161390784,
2.44248959955143));
#21956=CARTESIAN_POINT('Ctrl Pts',(3.13522022565154,-6.7886138425066,2.03476420408922));
#21957=CARTESIAN_POINT('Ctrl Pts',(3.3001871036712,-6.7882284441034,2.0156905037024));
#21958=CARTESIAN_POINT('Ctrl Pts',(3.46742326872099,-6.78768056105766,1.99321035272582));
#21959=CARTESIAN_POINT('Ctrl Pts',(-3.30498944949385,-5.47242735501197,
-41.7710969933005));
#21960=CARTESIAN_POINT('Ctrl Pts',(-3.46285254861298,-5.47319477648216,
-41.7437874678731));
#21961=CARTESIAN_POINT('Ctrl Pts',(-3.61893080147566,-5.4740098245734,-41.7136590277407));
#21962=CARTESIAN_POINT('Ctrl Pts',(-8.21710879055648,-5.50146959297572,
-40.8275890964375));
#21963=CARTESIAN_POINT('Ctrl Pts',(-14.4201536174415,-5.64103226363715,
-37.3851332061106));
#21964=CARTESIAN_POINT('Ctrl Pts',(-19.6300122939008,-5.94852984964748,
-29.9316650112723));
#21965=CARTESIAN_POINT('Ctrl Pts',(-21.6722592841714,-6.21721221754767,
-23.4169373898284));
#21966=CARTESIAN_POINT('Ctrl Pts',(-21.6402737569635,-6.4963642953505,-16.6122995480043));
#21967=CARTESIAN_POINT('Ctrl Pts',(-18.8716309808367,-6.84879043929891,
-7.96660601422626));
#21968=CARTESIAN_POINT('Ctrl Pts',(-13.1782521345036,-7.08504383118254,
-2.0843349091638));
#21969=CARTESIAN_POINT('Ctrl Pts',(-4.92735814885704,-7.23218235219744,
1.54723983183228));
#21970=CARTESIAN_POINT('Ctrl Pts',(-0.429789008496902,-7.25758387242268,
2.09419776340799));
#21971=CARTESIAN_POINT('Ctrl Pts',(3.09731372929268,-7.24914656283818,1.69245140352433));
#21972=CARTESIAN_POINT('Ctrl Pts',(3.25992519676973,-7.24883410958609,1.67365001509925));
#21973=CARTESIAN_POINT('Ctrl Pts',(3.42476616140667,-7.24835126322025,1.65149648663598));
#21974=CARTESIAN_POINT('Ctrl Pts',(-3.260131401462,-5.94676793915193,-41.5333823961157));
#21975=CARTESIAN_POINT('Ctrl Pts',(-3.41617963348105,-5.94748955611017,
-41.5063742219317));
#21976=CARTESIAN_POINT('Ctrl Pts',(-3.57047763230244,-5.94824820255808,
-41.4765787494407));
#21977=CARTESIAN_POINT('Ctrl Pts',(-8.11557748112976,-5.97469988296185,
-40.6004459161538));
#21978=CARTESIAN_POINT('Ctrl Pts',(-14.2469631545495,-6.11649854987055,
-37.1991284152666));
#21979=CARTESIAN_POINT('Ctrl Pts',(-19.3987089049099,-6.42978833020706,
-29.8338380884004));
#21980=CARTESIAN_POINT('Ctrl Pts',(-21.4198503033931,-6.70350139201056,
-23.3950790906013));
#21981=CARTESIAN_POINT('Ctrl Pts',(-21.3908827705644,-6.98762498806534,
-16.6683071501504));
#21982=CARTESIAN_POINT('Ctrl Pts',(-18.6567637477272,-7.34595173000817,
-8.11953011822392));
#21983=CARTESIAN_POINT('Ctrl Pts',(-13.0284366106205,-7.5855870025663,-2.3010626063584));
#21984=CARTESIAN_POINT('Ctrl Pts',(-4.8686638693612,-7.73506363947926,1.29186092938855));
#21985=CARTESIAN_POINT('Ctrl Pts',(-0.419966584810145,-7.76141484601349,
1.83339666487882));
#21986=CARTESIAN_POINT('Ctrl Pts',(3.06960413501717,-7.75415286970862,1.43633330699645));
#21987=CARTESIAN_POINT('Ctrl Pts',(3.23049433706238,-7.7539102165273,1.41775104620923));
#21988=CARTESIAN_POINT('Ctrl Pts',(3.39358764053828,-7.75348885755248,1.39585262328921));
#21989=CARTESIAN_POINT('',(-3.28500888454047,-5.70117087211123,-41.6652409724476));
#21990=CARTESIAN_POINT('',(-21.2044455035809,-6.32341291197874,-23.8455608615836));
#21991=CARTESIAN_POINT('Ctrl Pts',(-3.28499949631629,-5.7011379036796,-41.6651856108651));
#21992=CARTESIAN_POINT('Ctrl Pts',(-3.42862093925178,-5.70200971752573,
-41.6402201287519));
#21993=CARTESIAN_POINT('Ctrl Pts',(-3.57146523862319,-5.7029691762619,-41.6127448253685));
#21994=CARTESIAN_POINT('Ctrl Pts',(-3.85755123507059,-5.70489957287641,
-41.5574654989789));
#21995=CARTESIAN_POINT('Ctrl Pts',(-4.00104677366723,-5.7059036434763,-41.5287126789664));
#21996=CARTESIAN_POINT('Ctrl Pts',(-4.43038885727363,-5.70909723357104,
-41.4372602241317));
#21997=CARTESIAN_POINT('Ctrl Pts',(-4.71531552689398,-5.71143479444826,
-41.3703212387872));
#21998=CARTESIAN_POINT('Ctrl Pts',(-5.56491346434559,-5.71905401465373,
-41.1521353191653));
#21999=CARTESIAN_POINT('Ctrl Pts',(-6.12498472275421,-5.72494522302176,
-40.9834331841978));
#22000=CARTESIAN_POINT('Ctrl Pts',(-7.77559093425495,-5.74487427848173,
-40.4127397043568));
#22001=CARTESIAN_POINT('Ctrl Pts',(-8.84319428226486,-5.76120623033215,
-39.9450537945619));
#22002=CARTESIAN_POINT('Ctrl Pts',(-11.8745212003294,-5.81776661938029,
-38.3253761679993));
#22003=CARTESIAN_POINT('Ctrl Pts',(-13.7191863392551,-5.865942074929,-36.9458116208882));
#22004=CARTESIAN_POINT('Ctrl Pts',(-16.84142660318,-5.97763079524781,-33.7474651369943));
#22005=CARTESIAN_POINT('Ctrl Pts',(-18.1334813638106,-6.04048275473532,
-31.9476205054798));
#22006=CARTESIAN_POINT('Ctrl Pts',(-20.1237064126831,-6.1761974395852,-28.0612604159077));
#22007=CARTESIAN_POINT('Ctrl Pts',(-20.8236942942651,-6.24881109364014,
-25.9818774268937));
#22008=CARTESIAN_POINT('Ctrl Pts',(-21.2044455119158,-6.32341291192693,
-23.8455608630673));
#22009=CARTESIAN_POINT('',(-3.26013325331968,-5.94676794771551,-41.5333820756038));
#22010=CARTESIAN_POINT('Origin',(-4.01734020172511,-8.20965779701837,-45.9023032472308));
#22011=CARTESIAN_POINT('',(3.3927212496016,-7.75349109428681,1.39596892459185));
#22012=CARTESIAN_POINT('Ctrl Pts',(-3.26013325331968,-5.94676794771551,
-41.5333820756038));
#22013=CARTESIAN_POINT('Ctrl Pts',(-3.41618106138505,-5.94748956307024,
-41.5063739503478));
#22014=CARTESIAN_POINT('Ctrl Pts',(-3.57047844418097,-5.94824820728091,
-41.4765785929388));
#22015=CARTESIAN_POINT('Ctrl Pts',(-3.72650088186509,-5.94915619096405,
-41.4465030628344));
#22016=CARTESIAN_POINT('Ctrl Pts',(-5.38745992878659,-5.95882226037909,
-41.1263297303362));
#22017=CARTESIAN_POINT('Ctrl Pts',(-7.00522237151201,-5.97836345391669,
-40.6025965913385));
#22018=CARTESIAN_POINT('Ctrl Pts',(-8.54156954771811,-6.00623800985481,
-39.9012171013517));
#22019=CARTESIAN_POINT('Ctrl Pts',(-9.43507259149829,-6.02244918982797,
-39.4933114411898));
#22020=CARTESIAN_POINT('Ctrl Pts',(-10.301038725487,-6.04147900405992,-39.0253192898617));
#22021=CARTESIAN_POINT('Ctrl Pts',(-11.1319494961519,-6.06302426764606,
-38.5023299204697));
#22022=CARTESIAN_POINT('Ctrl Pts',(-11.9050647853377,-6.08307091197424,
-38.0157180099813));
#22023=CARTESIAN_POINT('Ctrl Pts',(-12.6476957905522,-6.10538558988639,
-37.4815270471031));
#22024=CARTESIAN_POINT('Ctrl Pts',(-13.3538824612716,-6.12968982187713,
-36.9038430267394));
#22025=CARTESIAN_POINT('Ctrl Pts',(-14.0323308216863,-6.15303940779959,
-36.3488498603373));
#22026=CARTESIAN_POINT('Ctrl Pts',(-14.6771424144729,-6.1782253819219,-35.753712617195));
#22027=CARTESIAN_POINT('Ctrl Pts',(-15.2830128078081,-6.20500210771771,
-35.1220135609419));
#22028=CARTESIAN_POINT('Ctrl Pts',(-15.909584161721,-6.23269372216165,-34.4687310482199));
#22029=CARTESIAN_POINT('Ctrl Pts',(-16.4945086789957,-6.26208669518206,
-33.7763451144416));
#22030=CARTESIAN_POINT('Ctrl Pts',(-17.034116616092,-6.29287988068894,-33.0503720443999));
#22031=CARTESIAN_POINT('Ctrl Pts',(-17.1112870912585,-6.29728367943632,
-32.9465490964376));
#22032=CARTESIAN_POINT('Ctrl Pts',(-17.1875306611693,-6.30171611633554,
-32.842039156062));
#22033=CARTESIAN_POINT('Ctrl Pts',(-17.2628365195429,-6.30617631072134,
-32.7368583082175));
#22034=CARTESIAN_POINT('Ctrl Pts',(-17.8755284650896,-6.34246465846442,
-31.8811020670448));
#22035=CARTESIAN_POINT('Ctrl Pts',(-18.4259146295371,-6.3806615924759,-30.9811810597974));
#22036=CARTESIAN_POINT('Ctrl Pts',(-18.9081134738329,-6.42037726055452,
-30.0460433737185));
#22037=CARTESIAN_POINT('Ctrl Pts',(-18.970480031688,-6.42551399935071,-29.9250946835854));
#22038=CARTESIAN_POINT('Ctrl Pts',(-19.0317059975628,-6.43067614387283,
-29.8035569104574));
#22039=CARTESIAN_POINT('Ctrl Pts',(-19.0917787058373,-6.43586285070447,
-29.681449439978));
#22040=CARTESIAN_POINT('Ctrl Pts',(-19.5457589382169,-6.47505972463191,
-28.7586613817102));
#22041=CARTESIAN_POINT('Ctrl Pts',(-19.933871520051,-6.51565931211751,-27.8033370176697));
#22042=CARTESIAN_POINT('Ctrl Pts',(-20.2527181497473,-6.55721586265361,
-26.8259369134661));
#22043=CARTESIAN_POINT('Ctrl Pts',(-20.4391925261937,-6.58151981046658,
-26.2543138884915));
#22044=CARTESIAN_POINT('Ctrl Pts',(-20.6019761944415,-6.60615108900668,
-25.6751402392469));
#22045=CARTESIAN_POINT('Ctrl Pts',(-20.7403977287483,-6.6310207080284,-25.0905079479671));
#22046=CARTESIAN_POINT('Ctrl Pts',(-20.8768358955598,-6.65553398369476,
-24.5142525374166));
#22047=CARTESIAN_POINT('Ctrl Pts',(-20.9896907493961,-6.68024315920387,
-23.9324302884368));
#22048=CARTESIAN_POINT('Ctrl Pts',(-21.0782532323151,-6.70506469616949,
-23.3470845441806));
#22049=CARTESIAN_POINT('Ctrl Pts',(-21.1856467434184,-6.73516403302027,
-22.6372768173289));
#22050=CARTESIAN_POINT('Ctrl Pts',(-21.2573173590083,-6.76542857510157,
-21.9222880273442));
#22051=CARTESIAN_POINT('Ctrl Pts',(-21.293376238272,-6.79572332876882,-21.2056462114439));
#22052=CARTESIAN_POINT('Ctrl Pts',(-21.3310755957604,-6.82739632504167,
-20.4564011833019));
#22053=CARTESIAN_POINT('Ctrl Pts',(-21.3298487846644,-6.85910230309595,
-19.7053501951888));
#22054=CARTESIAN_POINT('Ctrl Pts',(-21.2898826577958,-6.89068710158816,
-18.956533517907));
#22055=CARTESIAN_POINT('Ctrl Pts',(-21.2499165309273,-6.92227190008037,
-18.2077168406252));
#22056=CARTESIAN_POINT('Ctrl Pts',(-21.1712110732042,-6.95373547661887,
-17.4611355084851));
#22057=CARTESIAN_POINT('Ctrl Pts',(-21.054014557959,-6.98492441372431,-16.7208232418624));
#22058=CARTESIAN_POINT('Ctrl Pts',(-21.0535186560105,-6.98505638569166,
-16.7176907059268));
#22059=CARTESIAN_POINT('Ctrl Pts',(-21.0530220649906,-6.98518835274339,
-16.7145582822121));
#22060=CARTESIAN_POINT('Ctrl Pts',(-21.0525247849908,-6.98532031486743,
-16.7114259710382));
#22061=CARTESIAN_POINT('Ctrl Pts',(-20.8484027979007,-7.03948772756776,
-15.4256843743637));
#22062=CARTESIAN_POINT('Ctrl Pts',(-20.5281006496176,-7.09274863217473,
-14.1579141857859));
#22063=CARTESIAN_POINT('Ctrl Pts',(-20.0973507831314,-7.14411024075605,
-12.9294835260705));
#22064=CARTESIAN_POINT('Ctrl Pts',(-19.7958145843504,-7.18006471322339,
-12.0695498605812));
#22065=CARTESIAN_POINT('Ctrl Pts',(-19.4401542473438,-7.21508837884728,
-11.2288942375079));
#22066=CARTESIAN_POINT('Ctrl Pts',(-19.0323244023484,-7.24883954173169,
-10.4148567987254));
#22067=CARTESIAN_POINT('Ctrl Pts',(-18.7650770192972,-7.27095638792742,
-9.88142507986048));
#22068=CARTESIAN_POINT('Ctrl Pts',(-18.4754274067255,-7.29252679062867,
-9.35942364374338));
#22069=CARTESIAN_POINT('Ctrl Pts',(-18.1646867278264,-7.31348915562184,
-8.8502934968509));
#22070=CARTESIAN_POINT('Ctrl Pts',(-17.7389991531279,-7.34220576377724,
-8.15282968810728));
#22071=CARTESIAN_POINT('Ctrl Pts',(-17.2738723713432,-7.36988973132182,
-7.47986387842957));
#22072=CARTESIAN_POINT('Ctrl Pts',(-16.7726870666867,-7.396447266054,-6.83499259013631));
#22073=CARTESIAN_POINT('Ctrl Pts',(-16.2664346200177,-7.42327330586552,
-6.18360144907164));
#22074=CARTESIAN_POINT('Ctrl Pts',(-15.7233901246513,-7.44895005478965,
-5.56087510934143));
#22075=CARTESIAN_POINT('Ctrl Pts',(-15.146995047571,-7.47337988809049,-4.97055221781408));
#22076=CARTESIAN_POINT('Ctrl Pts',(-14.5736530012461,-7.49768032224242,
-4.38335612943807));
#22077=CARTESIAN_POINT('Ctrl Pts',(-13.9673119555594,-7.52074704540947,
-3.82822056455005));
#22078=CARTESIAN_POINT('Ctrl Pts',(-13.3313282398259,-7.54248255094589,
-3.30886574588634));
#22079=CARTESIAN_POINT('Ctrl Pts',(-13.065230936283,-7.55157674513875,-3.09156628772489));
#22080=CARTESIAN_POINT('Ctrl Pts',(-12.7939440586078,-7.56043787545771,
-2.8805311762701));
#22081=CARTESIAN_POINT('Ctrl Pts',(-12.5177123280111,-7.56905870608066,
-2.67603538989916));
#22082=CARTESIAN_POINT('Ctrl Pts',(-12.0447136142158,-7.58382037660886,
-2.32587198281674));
#22083=CARTESIAN_POINT('Ctrl Pts',(-11.5575459359713,-7.59772802450204,
-1.99503161197799));
#22084=CARTESIAN_POINT('Ctrl Pts',(-11.0573669236089,-7.61074801613833,
-1.68477013937339));
#22085=CARTESIAN_POINT('Ctrl Pts',(-10.6870300189969,-7.62038813153999,
-1.45504983815151));
#22086=CARTESIAN_POINT('Ctrl Pts',(-10.3095594325849,-7.62954160377533,
-1.23661169478452));
#22087=CARTESIAN_POINT('Ctrl Pts',(-9.92541425023911,-7.63819422445123,
-1.0299804012656));
#22088=CARTESIAN_POINT('Ctrl Pts',(-9.401440843034,-7.64999638505394,-0.748135651217825));
#22089=CARTESIAN_POINT('Ctrl Pts',(-8.86504970300432,-7.66086678943786,
-0.488255382450534));
#22090=CARTESIAN_POINT('Ctrl Pts',(-8.31918654448952,-7.67083309241801,
-0.250602923976102));
#22091=CARTESIAN_POINT('Ctrl Pts',(-7.84774628596989,-7.67944059116592,
-0.0453519655383625));
#22092=CARTESIAN_POINT('Ctrl Pts',(-7.36923992832501,-7.68737368195862,
0.143318319372052));
#22093=CARTESIAN_POINT('Ctrl Pts',(-6.88555980319711,-7.69464908245747,
0.315207504427683));
#22094=CARTESIAN_POINT('Ctrl Pts',(-6.3324912916089,-7.70296820643231,0.511755782510621));
#22095=CARTESIAN_POINT('Ctrl Pts',(-5.7726583062123,-7.71042743819909,0.686363940042127));
#22096=CARTESIAN_POINT('Ctrl Pts',(-5.20709513988756,-7.71704033078186,
0.838550947121591));
#22097=CARTESIAN_POINT('Ctrl Pts',(-5.12074305089164,-7.71805000949297,
0.861787371913448));
#22098=CARTESIAN_POINT('Ctrl Pts',(-5.03425737708673,-7.71903995483221,
0.88450101123312));
#22099=CARTESIAN_POINT('Ctrl Pts',(-4.94764180027505,-7.72001021143648,
0.906690045299451));
#22100=CARTESIAN_POINT('Ctrl Pts',(-4.36308473198788,-7.72655834488955,
1.05644090050809));
#22101=CARTESIAN_POINT('Ctrl Pts',(-3.7735899783252,-7.73220012002359,1.18205031356199));
#22102=CARTESIAN_POINT('Ctrl Pts',(-3.18034514599275,-7.73694366947362,
1.28317573306333));
#22103=CARTESIAN_POINT('Ctrl Pts',(-2.58741836967077,-7.74168467576721,
1.38424693625173));
#22104=CARTESIAN_POINT('Ctrl Pts',(-1.99074506237086,-7.74552841756906,
1.46086054746109));
#22105=CARTESIAN_POINT('Ctrl Pts',(-1.39149337070202,-7.74848108603857,
1.51262581063761));
#22106=CARTESIAN_POINT('Ctrl Pts',(-0.794850997156486,-7.75142089772109,
1.56416567263254));
#22107=CARTESIAN_POINT('Ctrl Pts',(-0.195652176573938,-7.75347737650235,
1.59107323375157));
#22108=CARTESIAN_POINT('Ctrl Pts',(0.40496050095898,-7.7546547551722,1.59291243331739));
#22109=CARTESIAN_POINT('Ctrl Pts',(0.998989858437875,-7.75581922858563,
1.59473147340299));
#22110=CARTESIAN_POINT('Ctrl Pts',(1.59440269325724,-7.75612376355183,1.57202875347326));
#22111=CARTESIAN_POINT('Ctrl Pts',(2.19009694948567,-7.75557066956637,1.52433168629325));
#22112=CARTESIAN_POINT('Ctrl Pts',(2.42849600689219,-7.75534931929581,1.50524314256821));
#22113=CARTESIAN_POINT('Ctrl Pts',(2.66694013916698,-7.75499058876535,1.48215085048382));
#22114=CARTESIAN_POINT('Ctrl Pts',(2.90535861815537,-7.75449454686638,1.45502216814016));
#22115=CARTESIAN_POINT('Ctrl Pts',(3.0692971461066,-7.75415346433341,1.43636826065973));
#22116=CARTESIAN_POINT('Ctrl Pts',(3.22990742922285,-7.7539111203074,1.41781915089396));
#22117=CARTESIAN_POINT('Ctrl Pts',(3.3927212496016,-7.75349109428681,1.39596892459185));
#22118=CARTESIAN_POINT('',(3.5177992666578,-6.40609093563413,2.39280977190327));
#22119=CARTESIAN_POINT('Origin',(3.84949078818065,-9.28237618797291,4.82460948282356));
#22120=CARTESIAN_POINT('',(-21.2103837252257,-6.32401700453472,-23.8138489888534));
#22121=CARTESIAN_POINT('Ctrl Pts',(-21.210391732637,-6.32401700271453,-23.8138505654914));
#22122=CARTESIAN_POINT('Ctrl Pts',(-21.6275735854127,-6.3306547256595,-21.6944285367846));
#22123=CARTESIAN_POINT('Ctrl Pts',(-21.7292853145106,-6.33746192758357,
-19.5208919442943));
#22124=CARTESIAN_POINT('Ctrl Pts',(-21.3058635157642,-6.35105916902067,
-15.179298709634));
#22125=CARTESIAN_POINT('Ctrl Pts',(-20.763515241713,-6.35781743853472,-13.0213862142248));
#22126=CARTESIAN_POINT('Ctrl Pts',(-18.709626417778,-6.37322852830417,-8.10063200159356));
#22127=CARTESIAN_POINT('Ctrl Pts',(-17.0716075117052,-6.38008505928901,
-5.91134473187164));
#22128=CARTESIAN_POINT('Ctrl Pts',(-13.9640714927938,-6.39042207849333,
-2.6107390280138));
#22129=CARTESIAN_POINT('Ctrl Pts',(-11.7762733738147,-6.39601433313929,
-0.825134498951899));
#22130=CARTESIAN_POINT('Ctrl Pts',(-7.25498314005361,-6.40257687553165,
1.27028241223601));
#22131=CARTESIAN_POINT('Ctrl Pts',(-5.16989827427217,-6.4048797907459,2.00560223136443));
#22132=CARTESIAN_POINT('Ctrl Pts',(-1.65104781669214,-6.40649745933787,
2.52212310417036));
#22133=CARTESIAN_POINT('Ctrl Pts',(-0.602978683256509,-6.40674193372858,
2.60018367063243));
#22134=CARTESIAN_POINT('Ctrl Pts',(1.97848704110311,-6.40675801184911,2.6053174074755));
#22135=CARTESIAN_POINT('Ctrl Pts',(3.11360519163809,-6.4062667597604,2.44846083013883));
#22136=CARTESIAN_POINT('Ctrl Pts',(3.51779904755338,-6.40609246372441,2.39280818219954));
#22137=CARTESIAN_POINT('Ctrl Pts',(-21.2044455119158,-6.32341291192692,
-23.8455608630673));
#22138=CARTESIAN_POINT('Ctrl Pts',(-21.2048393818663,-6.32349008427174,
-23.8433509395855));
#22139=CARTESIAN_POINT('Ctrl Pts',(-21.2052374584953,-6.3235599000455,-23.8411415175536));
#22140=CARTESIAN_POINT('Ctrl Pts',(-21.2061963096337,-6.32370881183765,
-23.8358763853969));
#22141=CARTESIAN_POINT('Ctrl Pts',(-21.2067609070909,-6.32378119213201,
-23.832821217207));
#22142=CARTESIAN_POINT('Ctrl Pts',(-21.2083255302927,-6.32394066878103,
-23.824475771985));
#22143=CARTESIAN_POINT('Ctrl Pts',(-21.2093414691004,-6.32399969009671,
-23.8191881009612));
#22144=CARTESIAN_POINT('Ctrl Pts',(-21.2103810564009,-6.32401682654946,
-23.8139048240182));
#22145=CARTESIAN_POINT('Ctrl Pts',(-3.25881318314046,-5.96076937582487,
-41.5263589268033));
#22146=CARTESIAN_POINT('Ctrl Pts',(-0.985583678753792,-5.94993505815619,
-41.9272890430345));
#22147=CARTESIAN_POINT('Ctrl Pts',(3.75544283160837,-5.95292293251241,-41.9834699077002));
#22148=CARTESIAN_POINT('Ctrl Pts',(10.4681846268757,-6.04298067304219,-39.7996971711839));
#22149=CARTESIAN_POINT('Ctrl Pts',(18.0927371727695,-6.27105666657294,-34.195870421476));
#22150=CARTESIAN_POINT('Ctrl Pts',(21.30841163872,-6.54326423130714,-27.5990818989702));
#22151=CARTESIAN_POINT('Ctrl Pts',(22.5240177063833,-6.92610687887893,-18.4716993061237));
#22152=CARTESIAN_POINT('Ctrl Pts',(20.7929603555209,-7.3257896921053,-9.07012129246914));
#22153=CARTESIAN_POINT('Ctrl Pts',(12.1779586894169,-7.68406299287893,-0.838709581864598));
#22154=CARTESIAN_POINT('Ctrl Pts',(5.61335729778158,-7.76073797732089,1.09458363295451));
#22155=CARTESIAN_POINT('Ctrl Pts',(3.3918106975337,-7.76835201582968,1.38843830164786));
#22156=CARTESIAN_POINT('Ctrl Pts',(-3.25926042089442,-5.95606139988038,
-41.5287198713842));
#22157=CARTESIAN_POINT('Ctrl Pts',(-0.985756273992304,-5.94522046781475,
-41.9296968298287));
#22158=CARTESIAN_POINT('Ctrl Pts',(3.75583645103774,-5.94820044764093,-41.9858811405855));
#22159=CARTESIAN_POINT('Ctrl Pts',(10.4693686051502,-6.0382457907658,-39.8018433399289));
#22160=CARTESIAN_POINT('Ctrl Pts',(18.0948047658723,-6.26629448188627,-34.1973457414636));
#22161=CARTESIAN_POINT('Ctrl Pts',(21.3108299623184,-6.5384639172799,-27.5997817223364));
#22162=CARTESIAN_POINT('Ctrl Pts',(22.5265425227056,-6.92124403708321,-18.4713487905945));
#22163=CARTESIAN_POINT('Ctrl Pts',(20.7952456567508,-7.32085402319837,-9.06871310099245));
#22164=CARTESIAN_POINT('Ctrl Pts',(12.1792576919327,-7.67905079840813,-0.836417598515986));
#22165=CARTESIAN_POINT('Ctrl Pts',(5.61392109340807,-7.75571938138062,1.09708819712535));
#22166=CARTESIAN_POINT('Ctrl Pts',(3.39212202901558,-7.76333864278499,1.39097773012237));
#22167=CARTESIAN_POINT('Ctrl Pts',(-3.25970765864838,-5.95135342393589,
-41.5310808159652));
#22168=CARTESIAN_POINT('Ctrl Pts',(-0.985928869230818,-5.94050587747331,
-41.932104616623));
#22169=CARTESIAN_POINT('Ctrl Pts',(3.7562300704671,-5.94347796276946,-41.9882923734707));
#22170=CARTESIAN_POINT('Ctrl Pts',(10.4705525834248,-6.03351090848942,-39.8039895086739));
#22171=CARTESIAN_POINT('Ctrl Pts',(18.0968723589751,-6.2615322971996,-34.1988210614512));
#22172=CARTESIAN_POINT('Ctrl Pts',(21.3132482859168,-6.53366360325267,-27.6004815457026));
#22173=CARTESIAN_POINT('Ctrl Pts',(22.529067339028,-6.91638119528748,-18.4709982750652));
#22174=CARTESIAN_POINT('Ctrl Pts',(20.7975309579809,-7.31591835429144,-9.06730490951577));
#22175=CARTESIAN_POINT('Ctrl Pts',(12.1805566944485,-7.67403860393732,-0.834125615167373));
#22176=CARTESIAN_POINT('Ctrl Pts',(5.61448488903456,-7.75070078544035,1.09959276129619));
#22177=CARTESIAN_POINT('Ctrl Pts',(3.39243336049747,-7.75832526974031,1.39351715859687));
#22178=CARTESIAN_POINT('Ctrl Pts',(-3.26015489640234,-5.94664544799141,
-41.5334417605461));
#22179=CARTESIAN_POINT('Ctrl Pts',(-0.98610146446933,-5.93579128713188,
-41.9345124034172));
#22180=CARTESIAN_POINT('Ctrl Pts',(3.75662368989645,-5.93875547789798,-41.9907036063558));
#22181=CARTESIAN_POINT('Ctrl Pts',(10.4717365616993,-6.02877602621303,-39.8061356774188));
#22182=CARTESIAN_POINT('Ctrl Pts',(18.0989399520779,-6.25677011251293,-34.2002963814389));
#22183=CARTESIAN_POINT('Ctrl Pts',(21.3156666095152,-6.52886328922543,-27.6011813690689));
#22184=CARTESIAN_POINT('Ctrl Pts',(22.5315921553503,-6.91151835349175,-18.4706477595359));
#22185=CARTESIAN_POINT('Ctrl Pts',(20.7998162592109,-7.31098268538451,-9.06589671803908));
#22186=CARTESIAN_POINT('Ctrl Pts',(12.1818556969643,-7.66902640946651,-0.831833631818761));
#22187=CARTESIAN_POINT('Ctrl Pts',(5.61504868466104,-7.74568218950008,1.10209732546703));
#22188=CARTESIAN_POINT('Ctrl Pts',(3.39274469197935,-7.75331189669562,1.39605658707138));
#22189=CARTESIAN_POINT('Ctrl Pts',(-3.30487867179827,-5.47584785354288,
-41.7695362186415));
#22190=CARTESIAN_POINT('Ctrl Pts',(-1.00336098832062,-5.46433225298812,
-42.175291082839));
#22191=CARTESIAN_POINT('Ctrl Pts',(3.79598563283216,-5.46650699075036,-42.2318268948747));
#22192=CARTESIAN_POINT('Ctrl Pts',(10.5901343891518,-5.55528779857441,-40.0207525519169));
#22193=CARTESIAN_POINT('Ctrl Pts',(18.3056992623585,-5.78055164384612,-34.3478283802039));
#22194=CARTESIAN_POINT('Ctrl Pts',(21.5574989693542,-6.0488318865017,-27.6711637056935));
#22195=CARTESIAN_POINT('Ctrl Pts',(22.7840737875837,-6.42523417391895,-18.4355962066088));
#22196=CARTESIAN_POINT('Ctrl Pts',(21.0283463822128,-6.81741579469147,-8.9250775703704));
#22197=CARTESIAN_POINT('Ctrl Pts',(12.3117559485443,-7.1678069623857,-0.602635296957512));
#22198=CARTESIAN_POINT('Ctrl Pts',(5.67142824730958,-7.24382259547308,1.35255374255098));
#22199=CARTESIAN_POINT('Ctrl Pts',(3.42387784016776,-7.25197459222713,1.64999943452187));
#22200=CARTESIAN_POINT('Ctrl Pts',(-3.36249170068122,-5.04354585247926,
-42.0797547975852));
#22201=CARTESIAN_POINT('Ctrl Pts',(-1.02560833678046,-5.03131842260547,
-42.4917259410086));
#22202=CARTESIAN_POINT('Ctrl Pts',(3.8466889417782,-5.03269405222957,-42.5490031556255));
#22203=CARTESIAN_POINT('Ctrl Pts',(10.7431334139004,-5.12048754560362,-40.3044954701868));
#22204=CARTESIAN_POINT('Ctrl Pts',(18.5742004184794,-5.34367456427686,-34.5463067682341));
#22205=CARTESIAN_POINT('Ctrl Pts',(21.8741965495872,-5.60892027748809,-27.7698392242961));
#22206=CARTESIAN_POINT('Ctrl Pts',(23.1185926538883,-5.98016578071361,-18.3965461421429));
#22207=CARTESIAN_POINT('Ctrl Pts',(21.336108589733,-6.36621282327651,-8.7445957469104));
#22208=CARTESIAN_POINT('Ctrl Pts',(12.4891730101757,-6.70998968773219,-0.298316339008718));
#22209=CARTESIAN_POINT('Ctrl Pts',(5.74840126092715,-6.78562847995517,1.68654452347389));
#22210=CARTESIAN_POINT('Ctrl Pts',(3.46635672524329,-6.7943493283006,1.98857922571554));
#22211=CARTESIAN_POINT('Ctrl Pts',(-3.43013966010487,-4.67115698773758,
-42.4487283348062));
#22212=CARTESIAN_POINT('Ctrl Pts',(-1.05173896658306,-4.65823123487077,
-42.868119060541));
#22213=CARTESIAN_POINT('Ctrl Pts',(3.90622151426951,-4.65888241850964,-42.9264633482083));
#22214=CARTESIAN_POINT('Ctrl Pts',(10.9230947162029,-4.74611523113061,-40.6431714583808));
#22215=CARTESIAN_POINT('Ctrl Pts',(18.8908762633508,-4.96827790760459,-34.7856376565162));
#22216=CARTESIAN_POINT('Ctrl Pts',(22.2494395203157,-5.23180627161129,-27.8920721691086));
#22217=CARTESIAN_POINT('Ctrl Pts',(23.5174595353938,-5.59985759555464,-18.3555131326635));
#22218=CARTESIAN_POINT('Ctrl Pts',(21.7062707277722,-5.98191863101127,-8.53413372085774));
#22219=CARTESIAN_POINT('Ctrl Pts',(12.7041415206407,-6.32117747167727,0.064116419082658));
#22220=CARTESIAN_POINT('Ctrl Pts',(5.84164805660783,-6.396814071508,2.08532581501433));
#22221=CARTESIAN_POINT('Ctrl Pts',(3.5177998041697,-6.406092481221,2.39281376885293));
#22222=CARTESIAN_POINT('',(22.0066962050444,-6.32339806788971,-23.8459859406768));
#22223=CARTESIAN_POINT('Ctrl Pts',(22.0066777412286,-6.32338322201785,-23.8464110708236));
#22224=CARTESIAN_POINT('Ctrl Pts',(21.5029308448403,-6.22438680088845,-26.6812976603871));
#22225=CARTESIAN_POINT('Ctrl Pts',(20.4300970487561,-6.12901085829924,-29.4125073094684));
#22226=CARTESIAN_POINT('Ctrl Pts',(17.3547751311748,-5.95985640445659,-34.2564570936394));
#22227=CARTESIAN_POINT('Ctrl Pts',(15.3877387432533,-5.88747429102617,-36.3292096269725));
#22228=CARTESIAN_POINT('Ctrl Pts',(10.6965369117155,-5.77173553329031,-39.6435340081463));
#22229=CARTESIAN_POINT('Ctrl Pts',(8.03558289561022,-5.73022253248349,-40.832310813787));
#22230=CARTESIAN_POINT('Ctrl Pts',(2.05351935291396,-5.68317285704717,-42.1796372364601));
#22231=CARTESIAN_POINT('Ctrl Pts',(-0.887199946319067,-5.68630607844515,
-42.0899135149267));
#22232=CARTESIAN_POINT('Ctrl Pts',(-3.28501287339352,-5.70113522686608,
-41.6652622647751));
#22233=CARTESIAN_POINT('',(22.0125683559388,-6.32401502987499,-23.8143730983931));
#22234=CARTESIAN_POINT('Ctrl Pts',(22.0125407983149,-6.32401287723,-23.8149530430976));
#22235=CARTESIAN_POINT('Ctrl Pts',(22.0115357036906,-6.32399082147253,-23.8200921264255));
#22236=CARTESIAN_POINT('Ctrl Pts',(22.0105529924304,-6.32392913131401,-23.8252353252144));
#22237=CARTESIAN_POINT('Ctrl Pts',(22.0089242942073,-6.32375692010748,-23.8339660988583));
#22238=CARTESIAN_POINT('Ctrl Pts',(22.008266688183,-6.32366691608133,-23.8375517246394));
#22239=CARTESIAN_POINT('Ctrl Pts',(22.0073544896254,-6.32351260255781,-23.8426125710541));
#22240=CARTESIAN_POINT('Ctrl Pts',(22.0070907140762,-6.32346439497645,-23.8440865814212));
#22241=CARTESIAN_POINT('Ctrl Pts',(22.0068288111309,-6.32341291376157,-23.84556081053));
#22242=CARTESIAN_POINT('Ctrl Pts',(3.51779981242666,-6.40609248121748,2.39281376772919));
#22243=CARTESIAN_POINT('Ctrl Pts',(4.83908746430337,-6.40552930410391,2.21299156206364));
#22244=CARTESIAN_POINT('Ctrl Pts',(6.14431078676738,-6.404581095612,1.91022900595258));
#22245=CARTESIAN_POINT('Ctrl Pts',(9.23164970688432,-6.40137060773061,0.885121631764015));
#22246=CARTESIAN_POINT('Ctrl Pts',(10.9441899243648,-6.39874486903395,0.0467244161117522));
#22247=CARTESIAN_POINT('Ctrl Pts',(14.8143570788264,-6.39064171650782,-2.54060863593373));
#22248=CARTESIAN_POINT('Ctrl Pts',(16.8022181267684,-6.38454605345308,-4.48695120280233));
#22249=CARTESIAN_POINT('Ctrl Pts',(20.3281629137047,-6.36888275208989,-9.4882364668362));
#22250=CARTESIAN_POINT('Ctrl Pts',(21.2483399342627,-6.36062255315207,-12.125714345673));
#22251=CARTESIAN_POINT('Ctrl Pts',(22.1325759743922,-6.34964540286986,-15.6307136222935));
#22252=CARTESIAN_POINT('Ctrl Pts',(22.3611814242957,-6.34452528307998,-17.2655656283598));
#22253=CARTESIAN_POINT('Ctrl Pts',(22.4603535575915,-6.33426028130498,-20.5431761985817));
#22254=CARTESIAN_POINT('Ctrl Pts',(22.3312798424586,-6.32909995726723,-22.190865403378));
#22255=CARTESIAN_POINT('Ctrl Pts',(22.0127680415939,-6.32401718251999,-23.8137931536886));
#22256=CARTESIAN_POINT('',(21.9279762605554,-6.72116591999596,-22.988370579081));
#22257=CARTESIAN_POINT('Ctrl Pts',(3.39274469277306,-7.75331189047166,1.39605659016942));
#22258=CARTESIAN_POINT('Ctrl Pts',(4.05303931928207,-7.75105533739789,1.30873546569471));
#22259=CARTESIAN_POINT('Ctrl Pts',(4.71020813604087,-7.74728049134104,1.19022319347471));
#22260=CARTESIAN_POINT('Ctrl Pts',(5.3612066091301,-7.74200028828432,1.04112117785431));
#22261=CARTESIAN_POINT('Ctrl Pts',(6.00291266522431,-7.73679545537154,0.894147459244151));
#22262=CARTESIAN_POINT('Ctrl Pts',(6.63862344899392,-7.7301279339738,0.717450988476334));
#22263=CARTESIAN_POINT('Ctrl Pts',(7.26537681958912,-7.72201011399527,0.511588033116862));
#22264=CARTESIAN_POINT('Ctrl Pts',(7.8800238022538,-7.71404909808421,0.309701533114526));
#22265=CARTESIAN_POINT('Ctrl Pts',(8.48605618040421,-7.70469327049931,0.0797643586462071));
#22266=CARTESIAN_POINT('Ctrl Pts',(9.08063347072671,-7.69395431695247,-0.177717008577551));
#22267=CARTESIAN_POINT('Ctrl Pts',(9.33186916298043,-7.68941662526404,-0.286514486365191));
#22268=CARTESIAN_POINT('Ctrl Pts',(9.58105902679148,-7.68463198428954,-0.400230042450459));
#22269=CARTESIAN_POINT('Ctrl Pts',(9.8279861169578,-7.67960127563435,-0.518826426079084));
#22270=CARTESIAN_POINT('Ctrl Pts',(10.3395941837841,-7.66917815386138,-0.76454619105084));
#22271=CARTESIAN_POINT('Ctrl Pts',(10.8414901333264,-7.65769872093407,-1.03121838911611));
#22272=CARTESIAN_POINT('Ctrl Pts',(11.3324524523927,-7.64517081800984,-1.31775222823826));
#22273=CARTESIAN_POINT('Ctrl Pts',(11.8735355434419,-7.63136398156768,-1.63353739003481));
#22274=CARTESIAN_POINT('Ctrl Pts',(12.4010607238237,-7.61654612913607,-1.97344077306831));
#22275=CARTESIAN_POINT('Ctrl Pts',(12.9132245056459,-7.60081875383695,-2.33586611917063));
#22276=CARTESIAN_POINT('Ctrl Pts',(13.4374096492448,-7.58472223008381,-2.70679820932077));
#22277=CARTESIAN_POINT('Ctrl Pts',(13.945503208731,-7.56767298626645,-3.10132193007646));
#22278=CARTESIAN_POINT('Ctrl Pts',(14.4355662288313,-7.54977983121601,-3.5176715739689));
#22279=CARTESIAN_POINT('Ctrl Pts',(14.9301982270303,-7.53171985387906,-3.93790294801913));
#22280=CARTESIAN_POINT('Ctrl Pts',(15.4064611879397,-7.51280015596972,-4.38036893341702));
#22281=CARTESIAN_POINT('Ctrl Pts',(15.8623660671932,-7.49313261813573,-4.84320078508975));
#22282=CARTESIAN_POINT('Ctrl Pts',(16.3196616219353,-7.47340508716714,-5.30744444203321));
#22283=CARTESIAN_POINT('Ctrl Pts',(16.7564739173549,-7.45292514694862,-5.79217810255091));
#22284=CARTESIAN_POINT('Ctrl Pts',(17.1708117254472,-7.431805705084,-6.29546633837331));
#22285=CARTESIAN_POINT('Ctrl Pts',(17.338000336168,-7.42328384182271,-6.4985471562371));
#22286=CARTESIAN_POINT('Ctrl Pts',(17.5015299290318,-7.41465785574276,-6.70464846973068));
#22287=CARTESIAN_POINT('Ctrl Pts',(17.6612708795479,-7.40593516472009,-6.91364103190366));
#22288=CARTESIAN_POINT('Ctrl Pts',(18.1169629291587,-7.38105199645674,-7.50983285812155));
#22289=CARTESIAN_POINT('Ctrl Pts',(18.5420118955031,-7.35494234549935,-8.12942443430035));
#22290=CARTESIAN_POINT('Ctrl Pts',(18.9335970990374,-7.32780229153381,-8.76970339336933));
#22291=CARTESIAN_POINT('Ctrl Pts',(19.1231662442518,-7.31466360093753,-9.07966693099519));
#22292=CARTESIAN_POINT('Ctrl Pts',(19.3048920401569,-7.3012834254993,-9.39447874155409));
#22293=CARTESIAN_POINT('Ctrl Pts',(19.4784501253355,-7.28768401146527,-9.71383059605564));
#22294=CARTESIAN_POINT('Ctrl Pts',(19.8433821093277,-7.25908919757653,-10.3853159131177));
#22295=CARTESIAN_POINT('Ctrl Pts',(20.172206814139,-7.22952509941042,-11.0768742018852));
#22296=CARTESIAN_POINT('Ctrl Pts',(20.4638068977374,-7.19919852050904,-11.7841765308988));
#22297=CARTESIAN_POINT('Ctrl Pts',(20.7620488185344,-7.16818118666216,-12.5075892356763));
#22298=CARTESIAN_POINT('Ctrl Pts',(21.0213504994013,-7.13636624213176,-13.2474723193599));
#22299=CARTESIAN_POINT('Ctrl Pts',(21.2404672381713,-7.10397494599858,-13.9991725380573));
#22300=CARTESIAN_POINT('Ctrl Pts',(21.2907302226576,-7.09654473676778,-14.1716043506281));
#22301=CARTESIAN_POINT('Ctrl Pts',(21.3388785221393,-7.08908420029343,-14.3446578510363));
#22302=CARTESIAN_POINT('Ctrl Pts',(21.3848968088472,-7.08159600723955,-14.5182766383554));
#22303=CARTESIAN_POINT('Ctrl Pts',(21.5192844211176,-7.05972817041378,-15.0252971283005));
#22304=CARTESIAN_POINT('Ctrl Pts',(21.6355774341929,-7.03763767946151,-15.5374753643597));
#22305=CARTESIAN_POINT('Ctrl Pts',(21.7332853545174,-7.01541838267916,-16.0532351835628));
#22306=CARTESIAN_POINT('Ctrl Pts',(21.7385534973381,-7.01422037919657,-16.081043537069));
#22307=CARTESIAN_POINT('Ctrl Pts',(21.7437676221657,-7.01302200126638,-16.1088622951057));
#22308=CARTESIAN_POINT('Ctrl Pts',(21.7489276556485,-7.01182326359847,-16.1366912081806));
#22309=CARTESIAN_POINT('Ctrl Pts',(21.8440475027842,-6.98972578223354,-16.6496882587805));
#22310=CARTESIAN_POINT('Ctrl Pts',(21.9207827281411,-6.96750605808988,-17.1661382118696));
#22311=CARTESIAN_POINT('Ctrl Pts',(21.9789883580902,-6.94525623485269,-17.6847191543675));
#22312=CARTESIAN_POINT('Ctrl Pts',(22.0372680336562,-6.92297810676096,-18.2039598035958));
#22313=CARTESIAN_POINT('Ctrl Pts',(22.0769707338623,-6.90066980294657,-18.7253363612959));
#22314=CARTESIAN_POINT('Ctrl Pts',(22.0979985860746,-6.87842381920082,-19.2475008754654));
#22315=CARTESIAN_POINT('Ctrl Pts',(22.11895596915,-6.85625238682901,-19.767915497052));
#22316=CARTESIAN_POINT('Ctrl Pts',(22.1213633053889,-6.83414285752817,-20.2891122568634));
#22317=CARTESIAN_POINT('Ctrl Pts',(22.1051736637901,-6.81218680027892,-20.8097437794164));
#22318=CARTESIAN_POINT('Ctrl Pts',(22.0891521086945,-6.79045869847036,-21.3249699239994));
#22319=CARTESIAN_POINT('Ctrl Pts',(22.0549176533872,-6.76888089845595,-21.8396419561952));
#22320=CARTESIAN_POINT('Ctrl Pts',(22.002475477485,-6.74754214662212,-22.3524495253214));
#22321=CARTESIAN_POINT('Ctrl Pts',(21.9807621719433,-6.7387069899858,-22.5647738089908));
#22322=CARTESIAN_POINT('Ctrl Pts',(21.9559281012821,-6.7299128137241,-22.7767784583124));
#22323=CARTESIAN_POINT('Ctrl Pts',(21.927976262266,-6.72116591705155,-22.9883705778486));
#22324=CARTESIAN_POINT('Ctrl Pts',(21.9279762590181,-6.72116592299458,-22.9883705790019));
#22325=CARTESIAN_POINT('Ctrl Pts',(21.9279419402908,-6.72115518372401,-22.9886303677141));
#22326=CARTESIAN_POINT('Ctrl Pts',(21.9279076168738,-6.72114444445943,-22.9888901559587));
#22327=CARTESIAN_POINT('Ctrl Pts',(21.9278732887671,-6.72113370520088,-22.9891499437357));
#22328=CARTESIAN_POINT('Ctrl Pts',(21.8314065208143,-6.69095489068273,-23.7191898338721));
#22329=CARTESIAN_POINT('Ctrl Pts',(21.6965289710299,-6.66082357290637,-24.4438266378223));
#22330=CARTESIAN_POINT('Ctrl Pts',(21.5248407769993,-6.63100113390583,-25.1597431472942));
#22331=CARTESIAN_POINT('Ctrl Pts',(21.3543342201759,-6.60138394666257,-25.8707323896958));
#22332=CARTESIAN_POINT('Ctrl Pts',(21.1475211437521,-6.57207140113424,-26.573120615886));
#22333=CARTESIAN_POINT('Ctrl Pts',(20.9059904136693,-6.54331951955874,-27.2636124323248));
#22334=CARTESIAN_POINT('Ctrl Pts',(20.6674860540361,-6.51492789791681,-27.9454524137433));
#22335=CARTESIAN_POINT('Ctrl Pts',(20.3951279730361,-6.48708297805778,-28.6156917542099));
#22336=CARTESIAN_POINT('Ctrl Pts',(20.0904779237648,-6.46003127845692,-29.2711184085801));
#22337=CARTESIAN_POINT('Ctrl Pts',(19.7873452257499,-6.43311431354746,-29.9232806208148));
#22338=CARTESIAN_POINT('Ctrl Pts',(19.4522408748914,-6.4069826870893,-30.5607767971269));
#22339=CARTESIAN_POINT('Ctrl Pts',(19.0867440488626,-6.3818792524162,-31.1804113468823));
#22340=CARTESIAN_POINT('Ctrl Pts',(18.773434382484,-6.3603601907383,-31.711571893938));
#22341=CARTESIAN_POINT('Ctrl Pts',(18.4377790391841,-6.33936698127685,-32.2298466911022));
#22342=CARTESIAN_POINT('Ctrl Pts',(18.0808571312989,-6.31895229488685,-32.7331456892994));
#22343=CARTESIAN_POINT('Ctrl Pts',(17.7266740944552,-6.29869426235344,-33.2325825792289));
#22344=CARTESIAN_POINT('Ctrl Pts',(17.3515498960226,-6.27900590826384,-33.7172720316316));
#22345=CARTESIAN_POINT('Ctrl Pts',(16.9565855943666,-6.25993870023059,-34.1851922326158));
#22346=CARTESIAN_POINT('Ctrl Pts',(16.6356597754865,-6.24444575738444,-34.565397919666));
#22347=CARTESIAN_POINT('Ctrl Pts',(16.3016358956123,-6.22936291226304,-34.9345323245141));
#22348=CARTESIAN_POINT('Ctrl Pts',(15.9551256892803,-6.21471777537867,-35.2915250017304));
#22349=CARTESIAN_POINT('Ctrl Pts',(15.5294834814495,-6.19672815116693,-35.7300435461574));
#22350=CARTESIAN_POINT('Ctrl Pts',(15.0850001082865,-6.17939898012927,-36.1502402789024));
#22351=CARTESIAN_POINT('Ctrl Pts',(14.6236466498365,-6.16278143756987,-36.5508010360401));
#22352=CARTESIAN_POINT('Ctrl Pts',(14.1889975329538,-6.14712576171893,-36.9281762917337));
#22353=CARTESIAN_POINT('Ctrl Pts',(13.739375444657,-6.13210171675865,-37.2881229407214));
#22354=CARTESIAN_POINT('Ctrl Pts',(13.2764538894881,-6.11775209596118,-37.6295760399168));
#22355=CARTESIAN_POINT('Ctrl Pts',(12.6329411246003,-6.09780451725942,-38.1042340580826));
#22356=CARTESIAN_POINT('Ctrl Pts',(11.9632186314027,-6.07949787999564,-38.5433232310384));
#22357=CARTESIAN_POINT('Ctrl Pts',(11.2713463840486,-6.06287968920414,-38.9441704086143));
#22358=CARTESIAN_POINT('Ctrl Pts',(10.971342417895,-6.05567384568777,-39.1179824722634));
#22359=CARTESIAN_POINT('Ctrl Pts',(10.6671735292107,-6.04878546250542,-39.284603744463));
#22360=CARTESIAN_POINT('Ctrl Pts',(10.3591695107771,-6.04221841261603,-39.4438134729075));
#22361=CARTESIAN_POINT('Ctrl Pts',(9.65233056801698,-6.02714767871951,-39.8091841479498));
#22362=CARTESIAN_POINT('Ctrl Pts',(8.92529385124391,-6.01376927031566,-40.1355247963072));
#22363=CARTESIAN_POINT('Ctrl Pts',(8.18228386171325,-6.00212999702837,-40.4210947554602));
#22364=CARTESIAN_POINT('Ctrl Pts',(7.4746251685274,-5.99104450283559,-40.6930777260189));
#22365=CARTESIAN_POINT('Ctrl Pts',(6.75247595097286,-5.9815365898028,-40.9280773917193));
#22366=CARTESIAN_POINT('Ctrl Pts',(6.01949138949008,-5.97364669900875,-41.1245430490229));
#22367=CARTESIAN_POINT('Ctrl Pts',(5.81529720489133,-5.97144874027684,-41.179274276395));
#22368=CARTESIAN_POINT('Ctrl Pts',(5.61026221332917,-5.96937635029473,-41.23101472712));
#22369=CARTESIAN_POINT('Ctrl Pts',(5.40446568122512,-5.96743040337828,-41.2797301750074));
#22370=CARTESIAN_POINT('Ctrl Pts',(4.92738259736577,-5.9629192566333,-41.3926636431863));
#22371=CARTESIAN_POINT('Ctrl Pts',(4.44627528435447,-5.9589735006051,-41.4893792217922));
#22372=CARTESIAN_POINT('Ctrl Pts',(3.96235294166476,-5.95559173108888,-41.5694423028849));
#22373=CARTESIAN_POINT('Ctrl Pts',(3.88258302965444,-5.95503427913234,-41.5826399264923));
#22374=CARTESIAN_POINT('Ctrl Pts',(3.80273665016385,-5.95449215200333,-41.5953851753734));
#22375=CARTESIAN_POINT('Ctrl Pts',(3.72281924385202,-5.9539653434123,-41.6076762371486));
#22376=CARTESIAN_POINT('Ctrl Pts',(3.23795379879945,-5.9507691525731,-41.6822471149192));
#22377=CARTESIAN_POINT('Ctrl Pts',(2.75047370035014,-5.94813682918373,-41.7400953715129));
#22378=CARTESIAN_POINT('Ctrl Pts',(2.26178311123342,-5.94606696861942,-41.7812126031705));
#22379=CARTESIAN_POINT('Ctrl Pts',(1.77491049879523,-5.94400480813839,-41.8221768747141));
#22380=CARTESIAN_POINT('Ctrl Pts',(1.28683697592955,-5.94250093343322,-41.8465344234461));
#22381=CARTESIAN_POINT('Ctrl Pts',(0.798948232936252,-5.94155395549689,
-41.8543282751158));
#22382=CARTESIAN_POINT('Ctrl Pts',(0.314461387713284,-5.94061358054572,
-41.862067782661));
#22383=CARTESIAN_POINT('Ctrl Pts',(-0.169842688028523,-5.94022236329994,
-41.8534738598583));
#22384=CARTESIAN_POINT('Ctrl Pts',(-0.652618461914334,-5.94037894360575,
-41.8286382961369));
#22385=CARTESIAN_POINT('Ctrl Pts',(-1.12754153546968,-5.94053297701861,
-41.8042067009864));
#22386=CARTESIAN_POINT('Ctrl Pts',(-1.60098514624245,-5.94121713226204,
-41.7640576916939));
#22387=CARTESIAN_POINT('Ctrl Pts',(-2.07168698441626,-5.9424301144802,-41.7083249492764));
#22388=CARTESIAN_POINT('Ctrl Pts',(-2.47005344930684,-5.94345669096458,
-41.6611569678178));
#22389=CARTESIAN_POINT('Ctrl Pts',(-2.86645623162507,-5.94486204772361,
-41.6028276935379));
#22390=CARTESIAN_POINT('Ctrl Pts',(-3.2601445571336,-5.94664539982525,-41.533443583446));
#22391=CARTESIAN_POINT('Origin',(30.3986518600687,-6.42035566000161,6.94704050558291));
#22392=CARTESIAN_POINT('',(30.6757083643907,-6.42035546896197,6.94704050592798));
#22393=CARTESIAN_POINT('',(29.8511782636428,-6.39819819072386,-0.127829728828441));
#22394=CARTESIAN_POINT('Origin',(31.0444031711332,-6.12685636109556,-86.7671570691529));
#22395=CARTESIAN_POINT('',(-29.8784046442532,-6.42035546896197,6.94704050592801));
#22396=CARTESIAN_POINT('',(30.3986518600687,-6.42035566000161,6.94704050558291));
#22397=CARTESIAN_POINT('',(-29.0538745435053,-6.39819819072386,-0.127829728828441));
#22398=CARTESIAN_POINT('Origin',(-30.2470994509957,-6.12685636109556,-86.7671570691529));
#22399=CARTESIAN_POINT('',(-28.7805683580079,-6.39479222900049,-1.21535181513569));
#22400=CARTESIAN_POINT('Ctrl Pts',(-28.7805683580079,-6.39479222900049,
-1.21535181513569));
#22401=CARTESIAN_POINT('Ctrl Pts',(-28.8284673326874,-6.39535896119433,
-1.03439447389759));
#22402=CARTESIAN_POINT('Ctrl Pts',(-28.936802855752,-6.39647943104793,-0.676628940461852));
#22403=CARTESIAN_POINT('Ctrl Pts',(-29.0401930697211,-6.39761350876914,
-0.314518420855607));
#22404=CARTESIAN_POINT('Ctrl Pts',(-29.0538745435052,-6.39819819072386,
-0.127829728828487));
#22405=CARTESIAN_POINT('',(-28.5443534244515,-6.38979222559518,-2.8118507122233));
#22406=CARTESIAN_POINT('Ctrl Pts',(-28.5443534243479,-6.38979222556625,
-2.81185072146154));
#22407=CARTESIAN_POINT('Ctrl Pts',(-28.5473766108435,-6.39063675619785,
-2.54219246073464));
#22408=CARTESIAN_POINT('Ctrl Pts',(-28.5981336661486,-6.39232267054087,
-2.00388074951516));
#22409=CARTESIAN_POINT('Ctrl Pts',(-28.7115624735246,-6.39397576358422,
-1.47604886490371));
#22410=CARTESIAN_POINT('Ctrl Pts',(-28.7805683580079,-6.39479222900049,
-1.21535181513567));
#22411=CARTESIAN_POINT('',(-27.6013481399313,-6.32401718251999,-23.8137931536886));
#22412=CARTESIAN_POINT('Origin',(-27.6013481399313,-6.4225975932322,7.66288880404206));
#22413=CARTESIAN_POINT('',(30.3986518600687,-6.32401718251999,-23.8137931536886));
#22414=CARTESIAN_POINT('',(28.3986518600687,-6.32401718251999,-23.8137931536886));
#22415=CARTESIAN_POINT('',(30.3986518600687,-6.32401718251999,-23.8137931536886));
#22416=CARTESIAN_POINT('',(29.3416571444907,-6.38979222556774,-2.81185072098494));
#22417=CARTESIAN_POINT('Origin',(28.3986518600687,-6.4225975932322,7.66288880404206));
#22418=CARTESIAN_POINT('',(29.5778720781454,-6.39479222900049,-1.21535181513562));
#22419=CARTESIAN_POINT('Ctrl Pts',(29.5778720781454,-6.39479222900049,-1.2153518151356));
#22420=CARTESIAN_POINT('Ctrl Pts',(29.5088661936825,-6.39397576358446,-1.47604886482683));
#22421=CARTESIAN_POINT('Ctrl Pts',(29.3954373775613,-6.39232267049508,-2.00388076413524));
#22422=CARTESIAN_POINT('Ctrl Pts',(29.3446803310128,-6.39063675619909,-2.54219246033795));
#22423=CARTESIAN_POINT('Ctrl Pts',(29.3416571444907,-6.38979222556774,-2.81185072098513));
#22424=CARTESIAN_POINT('Ctrl Pts',(29.8511782636427,-6.39819819072386,-0.127829728828492));
#22425=CARTESIAN_POINT('Ctrl Pts',(29.8374967896707,-6.39761350876111,-0.314518423419187));
#22426=CARTESIAN_POINT('Ctrl Pts',(29.7341066454802,-6.39647943127572,-0.676628867726597));
#22427=CARTESIAN_POINT('Ctrl Pts',(29.6257710534829,-6.39535896120211,-1.03439447141195));
#22428=CARTESIAN_POINT('Ctrl Pts',(29.5778720781454,-6.39479222900049,-1.21535181513564));
#22429=CARTESIAN_POINT('Origin',(-75.,10.,-47.5));
#22430=CARTESIAN_POINT('Origin',(-75.,10.,-37.7617694830787));
#22431=CARTESIAN_POINT('Origin',(-75.,10.,-2.07165716799088));
#22432=CARTESIAN_POINT('Origin',(-75.,-5.1602405269766,-0.11650609651607));
#22433=CARTESIAN_POINT('',(-30.6474060375888,-5.9977582568322,-0.645398848438963));
#22434=CARTESIAN_POINT('Ctrl Pts',(-30.6475799111933,-5.99787846647402,
-0.645208474532657));
#22435=CARTESIAN_POINT('Ctrl Pts',(-30.6262532626224,-6.00667025593718,
-0.631282113220779));
#22436=CARTESIAN_POINT('Ctrl Pts',(-30.6060843875288,-6.01474678369715,
-0.617696386488138));
#22437=CARTESIAN_POINT('Ctrl Pts',(-30.5869471323032,-6.02226502090563,
-0.604373627291368));
#22438=CARTESIAN_POINT('Ctrl Pts',(-30.5661977616953,-6.0304165916674,-0.589928563731523));
#22439=CARTESIAN_POINT('Ctrl Pts',(-30.5466586514949,-6.03791220352325,
-0.575792229887783));
#22440=CARTESIAN_POINT('Ctrl Pts',(-30.5281467949826,-6.04491400136678,
-0.561824007813883));
#22441=CARTESIAN_POINT('Ctrl Pts',(-30.5103519602846,-6.05164459778924,
-0.548396818451999));
#22442=CARTESIAN_POINT('Ctrl Pts',(-30.4935044522695,-6.05791859281968,
-0.535124158619038));
#22443=CARTESIAN_POINT('Ctrl Pts',(-30.4774551441793,-6.06384725319181,
-0.521854570932229));
#22444=CARTESIAN_POINT('Ctrl Pts',(-30.4622749118279,-6.06945487449706,
-0.509303536136218));
#22445=CARTESIAN_POINT('Ctrl Pts',(-30.4478077696493,-6.07475331997663,
-0.496754748442513));
#22446=CARTESIAN_POINT('Ctrl Pts',(-30.4339593101033,-6.07981065640549,
-0.484064876971244));
#22447=CARTESIAN_POINT('Ctrl Pts',(-30.4212750457343,-6.08444283892751,
-0.472441801927136));
#22448=CARTESIAN_POINT('Ctrl Pts',(-30.4091094398547,-6.08887253257256,
-0.460700050578076));
#22449=CARTESIAN_POINT('Ctrl Pts',(-30.3974259832054,-6.09313268051927,
-0.448721877859868));
#22450=CARTESIAN_POINT('Ctrl Pts',(-30.3862896936664,-6.09719331449412,
-0.437304674583232));
#22451=CARTESIAN_POINT('Ctrl Pts',(-30.3755909529762,-6.10109988509334,
-0.425672500561162));
#22452=CARTESIAN_POINT('Ctrl Pts',(-30.3653386597789,-6.10486395957412,
-0.413719427088573));
#22453=CARTESIAN_POINT('Ctrl Pts',(-30.3533252845724,-6.10927460587278,
-0.399713121012908));
#22454=CARTESIAN_POINT('Ctrl Pts',(-30.3417370638564,-6.11348957104769,
-0.385252914023744));
#22455=CARTESIAN_POINT('Ctrl Pts',(-30.3308831153108,-6.11742624149551,
-0.370472554167242));
#22456=CARTESIAN_POINT('Ctrl Pts',(-30.3208346094392,-6.12107078209228,
-0.356789005532451));
#22457=CARTESIAN_POINT('Ctrl Pts',(-30.3114160745575,-6.12447682955966,
-0.342831260822006));
#22458=CARTESIAN_POINT('Ctrl Pts',(-30.3028331255405,-6.12759503677849,
-0.328715080562353));
#22459=CARTESIAN_POINT('Ctrl Pts',(-30.294687056944,-6.1305545242288,-0.315317427554451));
#22460=CARTESIAN_POINT('Ctrl Pts',(-30.2872940829718,-6.13325475041412,
-0.301777201100939));
#22461=CARTESIAN_POINT('Ctrl Pts',(-30.2807855290195,-6.13566839837742,
-0.288200019475709));
#22462=CARTESIAN_POINT('Ctrl Pts',(-30.274580904815,-6.1379693362945,-0.275256851091713));
#22463=CARTESIAN_POINT('Ctrl Pts',(-30.2691801879144,-6.14000988542713,
-0.262280213551331));
#22464=CARTESIAN_POINT('Ctrl Pts',(-30.2646517452667,-6.1417797416652,-0.249365992728175));
#22465=CARTESIAN_POINT('Ctrl Pts',(-30.2601935221086,-6.14352215394266,
-0.23665202397072));
#22466=CARTESIAN_POINT('Ctrl Pts',(-30.2565809370994,-6.14500221473026,
-0.223998634489941));
#22467=CARTESIAN_POINT('Ctrl Pts',(-30.2538311695149,-6.146223014053,-0.211500262199119));
#22468=CARTESIAN_POINT('Ctrl Pts',(-30.2511016558422,-6.14743482135697,
-0.199093948935603));
#22469=CARTESIAN_POINT('Ctrl Pts',(-30.2492223845691,-6.14839120090444,
-0.186840451498257));
#22470=CARTESIAN_POINT('Ctrl Pts',(-30.2481601485614,-6.14910773773638,
-0.174833898026844));
#22471=CARTESIAN_POINT('Ctrl Pts',(-30.2474579551369,-6.14958140596848,
-0.166896939725478));
#22472=CARTESIAN_POINT('Ctrl Pts',(-30.2471117517233,-6.14995052575679,
-0.159067926988703));
#22473=CARTESIAN_POINT('Ctrl Pts',(-30.2470997738713,-6.15022250741105,
-0.151374248302621));
#22474=CARTESIAN_POINT('Origin',(-75.,-5.1602405269766,-0.11650609651607));
#22475=CARTESIAN_POINT('Ctrl Pts',(-31.5997298391179,-5.16024058194941,
-1.10698805298358));
#22476=CARTESIAN_POINT('Ctrl Pts',(-31.5984094788719,-5.17561850423049,
-1.10698805212477));
#22477=CARTESIAN_POINT('Ctrl Pts',(-31.5962043820991,-5.19126417926806,
-1.10662590008299));
#22478=CARTESIAN_POINT('Ctrl Pts',(-31.5930985883001,-5.20704035721951,
-1.10587830069063));
#22479=CARTESIAN_POINT('Ctrl Pts',(-31.5899807059492,-5.22287794013206,
-1.10512779144826));
#22480=CARTESIAN_POINT('Ctrl Pts',(-31.5859551325545,-5.23884680378265,
-1.10398883830305));
#22481=CARTESIAN_POINT('Ctrl Pts',(-31.581053955648,-5.25480982617784,-1.10245900887943));
#22482=CARTESIAN_POINT('Ctrl Pts',(-31.5760843651092,-5.27099567022682,
-1.10090782515875));
#22483=CARTESIAN_POINT('Ctrl Pts',(-31.5702146387899,-5.28717526616145,
-1.09895480502966));
#22484=CARTESIAN_POINT('Ctrl Pts',(-31.5635269705657,-5.30321114683542,
-1.09661885986473));
#22485=CARTESIAN_POINT('Ctrl Pts',(-31.5626426411595,-5.30533161698425,
-1.09630997118613));
#22486=CARTESIAN_POINT('Ctrl Pts',(-31.561744077063,-5.30744958495788,-1.09599441666182));
#22487=CARTESIAN_POINT('Ctrl Pts',(-31.5608315291968,-5.30956474334811,
-1.09567226694867));
#22488=CARTESIAN_POINT('Ctrl Pts',(-31.5536314111791,-5.32625361041908,
-1.09313046498975));
#22489=CARTESIAN_POINT('Ctrl Pts',(-31.5455568452843,-5.34276660066155,
-1.09017629428622));
#22490=CARTESIAN_POINT('Ctrl Pts',(-31.5367854315424,-5.35896196856508,
-1.08686380744005));
#22491=CARTESIAN_POINT('Ctrl Pts',(-31.5275025816451,-5.37610164224883,
-1.0833581789194));
#22492=CARTESIAN_POINT('Ctrl Pts',(-31.5174396501941,-5.39288525600223,
-1.07945128123387));
#22493=CARTESIAN_POINT('Ctrl Pts',(-31.506857431444,-5.40916093669941,-1.07523136998185));
#22494=CARTESIAN_POINT('Ctrl Pts',(-31.5048441203689,-5.41225745256031,
-1.07442851433688));
#22495=CARTESIAN_POINT('Ctrl Pts',(-31.5028121399704,-5.41533563529029,
-1.07361439362837));
#22496=CARTESIAN_POINT('Ctrl Pts',(-31.5007634553012,-5.41839451402215,
-1.07278970401323));
#22497=CARTESIAN_POINT('Ctrl Pts',(-31.4932381251398,-5.42963053912995,
-1.06976041320632));
#22498=CARTESIAN_POINT('Ctrl Pts',(-31.4854113170316,-5.4406019582827,-1.06659174429933));
#22499=CARTESIAN_POINT('Ctrl Pts',(-31.4772053895125,-5.45146485886966,
-1.06325199083908));
#22500=CARTESIAN_POINT('Ctrl Pts',(-31.47666619777,-5.45217863391613,-1.06303254367925));
#22501=CARTESIAN_POINT('Ctrl Pts',(-31.4761253527514,-5.45289193730762,
-1.06281234994564));
#22502=CARTESIAN_POINT('Ctrl Pts',(-31.4755828256147,-5.45360481195552,
-1.06259139733881));
#22503=CARTESIAN_POINT('Ctrl Pts',(-31.4670728244947,-5.46478685915937,
-1.05912556714472));
#22504=CARTESIAN_POINT('Ctrl Pts',(-31.4581527668345,-5.47586441102093,
-1.05547495911561));
#22505=CARTESIAN_POINT('Ctrl Pts',(-31.4486901208899,-5.48700295352366,
-1.05158061297441));
#22506=CARTESIAN_POINT('Ctrl Pts',(-31.4390908258975,-5.49830234651527,
-1.04763002900134));
#22507=CARTESIAN_POINT('Ctrl Pts',(-31.4289329727065,-5.50966471042203,
-1.04342865260528));
#22508=CARTESIAN_POINT('Ctrl Pts',(-31.4180327860607,-5.52124877847205,
-1.03889076382427));
#22509=CARTESIAN_POINT('Ctrl Pts',(-31.4139156220404,-5.52562425475835,
-1.03717673515442));
#22510=CARTESIAN_POINT('Ctrl Pts',(-31.4096921055937,-5.53003120307088,
-1.03541444933485));
#22511=CARTESIAN_POINT('Ctrl Pts',(-31.4053507488648,-5.5344775594806,-1.03359837684082));
#22512=CARTESIAN_POINT('Ctrl Pts',(-31.395579048724,-5.54448559712137,-1.02951068790998));
#22513=CARTESIAN_POINT('Ctrl Pts',(-31.3852658194877,-5.55469402166311,
-1.0251474806042));
#22514=CARTESIAN_POINT('Ctrl Pts',(-31.3745785668884,-5.56490074365252,
-1.02057558890695));
#22515=CARTESIAN_POINT('Ctrl Pts',(-31.3636722544995,-5.57531667585307,
-1.01590998578813));
#22516=CARTESIAN_POINT('Ctrl Pts',(-31.3523766300162,-5.58573063921587,
-1.01102701851414));
#22517=CARTESIAN_POINT('Ctrl Pts',(-31.340917321272,-5.59594281631283,-1.00602334183903));
#22518=CARTESIAN_POINT('Ctrl Pts',(-31.3286276734847,-5.6068949655623,-1.00065709982994));
#22519=CARTESIAN_POINT('Ctrl Pts',(-31.3161500279701,-5.61761471837038,
-0.99515195432078));
#22520=CARTESIAN_POINT('Ctrl Pts',(-31.3038139212274,-5.62787691911987,
-0.989657570401893));
#22521=CARTESIAN_POINT('Ctrl Pts',(-31.2940759757012,-5.63597775303466,
-0.985320382631209));
#22522=CARTESIAN_POINT('Ctrl Pts',(-31.2844274909881,-5.64379394661077,
-0.980990625324996));
#22523=CARTESIAN_POINT('Ctrl Pts',(-31.2750475615846,-5.65122441079537,
-0.976753395448588));
#22524=CARTESIAN_POINT('Ctrl Pts',(-31.2642807327849,-5.6597535299749,-0.971889656426496));
#22525=CARTESIAN_POINT('Ctrl Pts',(-31.2538333617495,-5.66778435729425,
-0.967146729328226));
#22526=CARTESIAN_POINT('Ctrl Pts',(-31.2434650680795,-5.67555216108703,
-0.962421824600892));
#22527=CARTESIAN_POINT('Ctrl Pts',(-31.2324766060654,-5.68378458771634,
-0.957414304774702));
#22528=CARTESIAN_POINT('Ctrl Pts',(-31.2215765093075,-5.69172173179216,
-0.952426937219791));
#22529=CARTESIAN_POINT('Ctrl Pts',(-31.2104326089407,-5.69962166496445,
-0.947308875596607));
#22530=CARTESIAN_POINT('Ctrl Pts',(-31.2050897223731,-5.703409247897,-0.944855046883262));
#22531=CARTESIAN_POINT('Ctrl Pts',(-31.1996901824296,-5.70718795084478,
-0.942370779696291));
#22532=CARTESIAN_POINT('Ctrl Pts',(-31.1941942935168,-5.71098435460619,
-0.939837334178825));
#22533=CARTESIAN_POINT('Ctrl Pts',(-31.1825179452982,-5.71905004388764,
-0.934454876031693));
#22534=CARTESIAN_POINT('Ctrl Pts',(-31.1704087253378,-5.727197459189,-0.928852359467911));
#22535=CARTESIAN_POINT('Ctrl Pts',(-31.1574632535257,-5.7356637001083,-0.922826930581898));
#22536=CARTESIAN_POINT('Ctrl Pts',(-31.1530887231367,-5.73852460998624,
-0.920790819256557));
#22537=CARTESIAN_POINT('Ctrl Pts',(-31.1486184343874,-5.7414216884908,-0.918706166806077));
#22538=CARTESIAN_POINT('Ctrl Pts',(-31.1440360518946,-5.74436330990234,
-0.916564346906899));
#22539=CARTESIAN_POINT('Ctrl Pts',(-31.130409012525,-5.75311107175959,-0.910195026114751));
#22540=CARTESIAN_POINT('Ctrl Pts',(-31.1158798000577,-5.76226207804932,
-0.903309490066239));
#22541=CARTESIAN_POINT('Ctrl Pts',(-31.1007361407465,-5.77156863694023,
-0.896028741532138));
#22542=CARTESIAN_POINT('Ctrl Pts',(-31.0854546252717,-5.78095991554642,
-0.888681714693665));
#22543=CARTESIAN_POINT('Ctrl Pts',(-31.0695478196984,-5.7905092038763,-0.880931983735873));
#22544=CARTESIAN_POINT('Ctrl Pts',(-31.053351246115,-5.79998606100459,-0.872931090921821));
#22545=CARTESIAN_POINT('Ctrl Pts',(-31.0364061966692,-5.80990086253983,
-0.864560460945855));
#22546=CARTESIAN_POINT('Ctrl Pts',(-31.019144806677,-5.81973594376802,-0.855914693260012));
#22547=CARTESIAN_POINT('Ctrl Pts',(-31.0019855829055,-5.82926044147595,
-0.84720112095306));
#22548=CARTESIAN_POINT('Ctrl Pts',(-30.9916860208251,-5.83497737580431,
-0.841970932215356));
#22549=CARTESIAN_POINT('Ctrl Pts',(-30.9814238736648,-5.84058309088782,
-0.836716991158638));
#22550=CARTESIAN_POINT('Ctrl Pts',(-30.9712928531607,-5.84603372392925,
-0.831489805522169));
#22551=CARTESIAN_POINT('Ctrl Pts',(-30.9489658357704,-5.85804597665886,
-0.819969992235797));
#22552=CARTESIAN_POINT('Ctrl Pts',(-30.9272646128861,-5.86933304860716,
-0.808561141367853));
#22553=CARTESIAN_POINT('Ctrl Pts',(-30.906065144315,-5.88006304619148,-0.797201781359911));
#22554=CARTESIAN_POINT('Ctrl Pts',(-30.8824102120354,-5.89203586359325,
-0.784526704584988));
#22555=CARTESIAN_POINT('Ctrl Pts',(-30.8593787814465,-5.90331550956726,
-0.771913454550606));
#22556=CARTESIAN_POINT('Ctrl Pts',(-30.8367568048576,-5.91409900115955,
-0.75923861331002));
#22557=CARTESIAN_POINT('Ctrl Pts',(-30.8135343161581,-5.92516874613342,
-0.746227311829711));
#22558=CARTESIAN_POINT('Ctrl Pts',(-30.7907414185155,-5.93571569329486,
-0.733150893678417));
#22559=CARTESIAN_POINT('Ctrl Pts',(-30.7681305261691,-5.94591359191751,
-0.719838809405243));
#22560=CARTESIAN_POINT('Ctrl Pts',(-30.7466828873303,-5.95558684334082,
-0.707211586591262));
#22561=CARTESIAN_POINT('Ctrl Pts',(-30.725397551124,-5.96494578266691,-0.694371904006066));
#22562=CARTESIAN_POINT('Ctrl Pts',(-30.7040731430968,-5.97410601925336,
-0.681146564300766));
#22563=CARTESIAN_POINT('Ctrl Pts',(-30.685449574306,-5.98210606764813,-0.66959627772453));
#22564=CARTESIAN_POINT('Ctrl Pts',(-30.6667956976477,-5.9899541683565,-0.65775142551327));
#22565=CARTESIAN_POINT('Ctrl Pts',(-30.64799693002,-5.99770650370653,-0.645480764915735));
#22566=CARTESIAN_POINT('Origin',(87.179843568538,250.16891026106,-2.09770609651712));
#22567=CARTESIAN_POINT('Origin',(87.179843568538,10.,-2.09770609651712));
#22568=CARTESIAN_POINT('Ctrl Pts',(86.1895859577213,48.577290664712,-2.07166335818892));
#22569=CARTESIAN_POINT('Ctrl Pts',(86.1962898075195,48.5772906664366,-1.8167539780464));
#22570=CARTESIAN_POINT('Ctrl Pts',(86.4167368990682,48.5772906698858,-1.31426667064275));
#22571=CARTESIAN_POINT('Ctrl Pts',(86.9248460515168,48.5772906733349,-1.10710609651721));
#22572=CARTESIAN_POINT('Ctrl Pts',(87.1798435684635,48.5772906750595,-1.10710609651712));
#22573=CARTESIAN_POINT('Origin',(90.1602405269766,250.16891026106,-0.11650609651606));
#22574=CARTESIAN_POINT('Origin',(90.1602405269766,10.,-0.11650609651606));
#22575=CARTESIAN_POINT('Ctrl Pts',(90.1602405269769,48.629326742437,-1.10710609651604));
#22576=CARTESIAN_POINT('Ctrl Pts',(90.1884971711142,48.6303181147287,-1.10710609651603));
#22577=CARTESIAN_POINT('Ctrl Pts',(90.2172740355437,48.6314110126584,-1.10590039381419));
#22578=CARTESIAN_POINT('Ctrl Pts',(90.2465820742109,48.6326204695098,-1.10333612099907));
#22579=CARTESIAN_POINT('Ctrl Pts',(90.2750739605923,48.6337962461486,-1.1008432564806));
#22580=CARTESIAN_POINT('Ctrl Pts',(90.3040684587186,48.635082180375,-1.09706621969343));
#22581=CARTESIAN_POINT('Ctrl Pts',(90.3335445003369,48.6364920842091,-1.09182865486148));
#22582=CARTESIAN_POINT('Ctrl Pts',(90.3616490715907,48.6378363876022,-1.08683478506303));
#22583=CARTESIAN_POINT('Ctrl Pts',(90.3901918430733,48.6392933927903,-1.080512760662));
#22584=CARTESIAN_POINT('Ctrl Pts',(90.4191186486359,48.6408750721566,-1.07268101677182));
#22585=CARTESIAN_POINT('Ctrl Pts',(90.4470918976367,48.6424046123146,-1.06510744209984));
#22586=CARTESIAN_POINT('Ctrl Pts',(90.4754247255565,48.6440507424943,-1.05612166854394));
#22587=CARTESIAN_POINT('Ctrl Pts',(90.5040274005316,48.6458242896902,-1.04553728305999));
#22588=CARTESIAN_POINT('Ctrl Pts',(90.5263012956341,48.6472054124081,-1.03729485495843));
#22589=CARTESIAN_POINT('Ctrl Pts',(90.5487955774759,48.6486638043353,-1.02805577825827));
#22590=CARTESIAN_POINT('Ctrl Pts',(90.5712580312258,48.6501841264481,-1.01781235478828));
#22591=CARTESIAN_POINT('Ctrl Pts',(90.593436096111,48.6516852003218,-1.00769861953511));
#22592=CARTESIAN_POINT('Ctrl Pts',(90.6155825132561,48.6532466461574,-0.996605823556116));
#22593=CARTESIAN_POINT('Ctrl Pts',(90.6374637966728,48.6548537001912,-0.984576549221599));
#22594=CARTESIAN_POINT('Ctrl Pts',(90.6591640879511,48.6564474613965,-0.972646775635924));
#22595=CARTESIAN_POINT('Ctrl Pts',(90.680603026867,48.6580860794196,-0.959796130898721));
#22596=CARTESIAN_POINT('Ctrl Pts',(90.7015710579511,48.6597551538323,-0.946114206550432));
#22597=CARTESIAN_POINT('Ctrl Pts',(90.7225170441604,48.6614224734529,-0.932446666781583));
#22598=CARTESIAN_POINT('Ctrl Pts',(90.7429925728317,48.6631201854557,-0.917949892696662));
#22599=CARTESIAN_POINT('Ctrl Pts',(90.7628154628464,48.6648339347852,-0.9027578416088));
#22600=CARTESIAN_POINT('Ctrl Pts',(90.7827477094965,48.6665571383294,-0.887481980764145));
#22601=CARTESIAN_POINT('Ctrl Pts',(90.8020196261328,48.6682965566341,-0.87150356183412));
#22602=CARTESIAN_POINT('Ctrl Pts',(90.8204807284128,48.6700375957534,-0.854998639746809));
#22603=CARTESIAN_POINT('Ctrl Pts',(90.8300376941657,48.6709388989901,-0.846454351721639));
#22604=CARTESIAN_POINT('Ctrl Pts',(90.8393779795901,48.6718406365951,-0.837769577303981));
#22605=CARTESIAN_POINT('Ctrl Pts',(90.8484848880568,48.672740783872,-0.828972277777515));
#22606=CARTESIAN_POINT('Ctrl Pts',(90.8750285367847,48.6753644176998,-0.803331037477311));
#22607=CARTESIAN_POINT('Ctrl Pts',(90.8996870300084,48.6779745411948,-0.776647929839595));
#22608=CARTESIAN_POINT('Ctrl Pts',(90.9225348486322,48.6805763096714,-0.749116345541075));
#22609=CARTESIAN_POINT('Ctrl Pts',(90.9461949084458,48.6832705711582,-0.720606011929275));
#22610=CARTESIAN_POINT('Ctrl Pts',(90.9679141765733,48.6859558730246,-0.691185375838422));
#22611=CARTESIAN_POINT('Ctrl Pts',(90.9877682232592,48.6886379401778,-0.661011626226383));
#22612=CARTESIAN_POINT('Ctrl Pts',(91.008253908513,48.6914053348757,-0.629877926016147));
#22613=CARTESIAN_POINT('Ctrl Pts',(91.0267546791125,48.6941692857675,-0.597941770833529));
#22614=CARTESIAN_POINT('Ctrl Pts',(91.0433321213676,48.6969360817258,-0.565324095170239));
#22615=CARTESIAN_POINT('Ctrl Pts',(91.0604734569758,48.6997969921939,-0.531596906337207));
#22616=CARTESIAN_POINT('Ctrl Pts',(91.0755592460426,48.7026609445744,-0.497140162824511));
#22617=CARTESIAN_POINT('Ctrl Pts',(91.0886214835971,48.7055348915791,-0.462045036990733));
#22618=CARTESIAN_POINT('Ctrl Pts',(91.1017334052964,48.7084197700645,-0.426816421675656));
#22619=CARTESIAN_POINT('Ctrl Pts',(91.1128068656796,48.7113147193507,-0.390943359390957));
#22620=CARTESIAN_POINT('Ctrl Pts',(91.1218282896376,48.7142267717884,-0.354492093374187));
#22621=CARTESIAN_POINT('Ctrl Pts',(91.1307026578829,48.7170913556724,-0.318635009265537));
#22622=CARTESIAN_POINT('Ctrl Pts',(91.1375914888842,48.719972489665,-0.282217195100418));
#22623=CARTESIAN_POINT('Ctrl Pts',(91.1424329007902,48.7228768677952,-0.245294686159684));
#22624=CARTESIAN_POINT('Ctrl Pts',(91.1465107806254,48.7253232006504,-0.214195172712252));
#22625=CARTESIAN_POINT('Ctrl Pts',(91.1491352863719,48.7277860241723,-0.182737087915802));
#22626=CARTESIAN_POINT('Ctrl Pts',(91.1502411903686,48.730269338497,-0.150959637456504));
#22627=CARTESIAN_POINT('Origin',(75.,10.,7.1898));
#22628=CARTESIAN_POINT('',(75.,1.48143410813358,7.64699983480215));
#22629=CARTESIAN_POINT('',(75.,1.0245128335032,7.20575444298869));
#22630=CARTESIAN_POINT('Origin',(75.,1.4814342104277,7.1898));
#22631=CARTESIAN_POINT('',(83.9754871664968,10.,7.20575444298869));
#22632=CARTESIAN_POINT('Origin',(75.,10.,7.20575444298869));
#22633=CARTESIAN_POINT('',(83.5185658485132,10.,7.64699988986701));
#22634=CARTESIAN_POINT('Origin',(83.5185657895723,10.,7.1898));
#22635=CARTESIAN_POINT('Origin',(75.,10.,7.64699983480297));
#22636=CARTESIAN_POINT('Origin',(75.,10.,-2.09770609651712));
#22637=CARTESIAN_POINT('Origin',(75.,10.,-2.07165716799087));
#22638=CARTESIAN_POINT('Origin',(75.,10.,-0.116506096516061));
#22639=CARTESIAN_POINT('Origin',(75.,10.,-0.150959494417091));
#22640=CARTESIAN_POINT('Origin',(75.,10.,3.74790229680718));
#22641=CARTESIAN_POINT('Origin',(75.,10.,7.64700017509567));
#22642=CARTESIAN_POINT('Origin',(75.,10.,7.1898));
#22643=CARTESIAN_POINT('',(75.,-3.89766990056932,7.20575629264398));
#22644=CARTESIAN_POINT('',(75.,-4.35459158897418,7.64700022691232));
#22645=CARTESIAN_POINT('Origin',(75.,-4.35459160525587,7.1898));
#22646=CARTESIAN_POINT('',(89.3545915889954,10.,7.64700022691233));
#22647=CARTESIAN_POINT('Origin',(75.,10.,7.64700022691233));
#22648=CARTESIAN_POINT('Origin',(89.3545916052559,10.,7.1898));
#22649=CARTESIAN_POINT('Origin',(75.,10.,7.20575629264398));
#22650=CARTESIAN_POINT('Origin',(75.,10.,1.93200005464538));
#22651=CARTESIAN_POINT('',(75.,-3.25602483161334,1.47480005464536));
#22652=CARTESIAN_POINT('',(75.,-3.7129463469532,1.9160437699209));
#22653=CARTESIAN_POINT('Origin',(75.,-3.25602486904062,1.93200005464538));
#22654=CARTESIAN_POINT('Origin',(75.,10.,1.9160437699209));
#22655=CARTESIAN_POINT('Origin',(75.,10.,1.47480005464536));
#22656=CARTESIAN_POINT('Origin',(-75.,1.4814342104277,7.1898));
#22657=CARTESIAN_POINT('',(-75.,1.48143410816918,7.64699983480214));
#22658=CARTESIAN_POINT('',(-75.,1.0245128335032,7.20575444298868));
#22659=CARTESIAN_POINT('Origin',(-75.,1.4814342104277,7.1898));
#22660=CARTESIAN_POINT('',(-75.,1.0245128335032,7.20575444298868));
#22661=CARTESIAN_POINT('',(-75.,1.48143410731393,7.64699983480296));
#22662=CARTESIAN_POINT('Origin',(-75.,-4.35459160525587,7.1898));
#22663=CARTESIAN_POINT('',(-75.,-3.89766990056932,7.20575629264397));
#22664=CARTESIAN_POINT('',(-75.,-4.35459159034761,7.64700022691232));
#22665=CARTESIAN_POINT('Origin',(-75.,-4.35459160525587,7.1898));
#22666=CARTESIAN_POINT('',(-75.,-4.35459158946166,7.64700022691232));
#22667=CARTESIAN_POINT('',(-75.,-3.89766990056926,7.20575629264397));
#22668=CARTESIAN_POINT('Origin',(-75.,10.,7.1898));
#22669=CARTESIAN_POINT('Origin',(-75.,10.,7.20575444298868));
#22670=CARTESIAN_POINT('Origin',(-75.,10.,7.64699983480296));
#22671=CARTESIAN_POINT('Origin',(-75.,10.,-2.09770609651713));
#22672=CARTESIAN_POINT('Origin',(-75.,10.,-0.11650609651607));
#22673=CARTESIAN_POINT('Origin',(-75.,10.,-0.1509594944171));
#22674=CARTESIAN_POINT('Origin',(-75.,10.,3.74790229680711));
#22675=CARTESIAN_POINT('Origin',(-75.,10.,7.64700017509567));
#22676=CARTESIAN_POINT('Origin',(-75.,10.,7.1898));
#22677=CARTESIAN_POINT('Origin',(-75.,10.,7.64700022691232));
#22678=CARTESIAN_POINT('Origin',(-75.,10.,7.20575629264397));
#22679=CARTESIAN_POINT('Origin',(-75.,10.,1.93200005464538));
#22680=CARTESIAN_POINT('',(-75.,-3.71294634695323,1.91604376992089));
#22681=CARTESIAN_POINT('Origin',(-75.,10.,1.91604376992089));
#22682=CARTESIAN_POINT('',(-75.,-3.25602483178942,1.47480005464535));
#22683=CARTESIAN_POINT('Origin',(-75.,-3.25602486904062,1.93200005464538));
#22684=CARTESIAN_POINT('Origin',(-75.,10.,1.47480005464535));
#22685=CARTESIAN_POINT('Origin',(-75.,10.,4.560900175774));
#22686=CARTESIAN_POINT('',(-75.,0.839810699811605,1.91604590855932));
#22687=CARTESIAN_POINT('Origin',(-75.,10.,1.91604590855932));
#22688=CARTESIAN_POINT('',(-75.,1.02451283350321,7.20575444298868));
#22689=CARTESIAN_POINT('Origin',(-75.,0.839810699811565,1.91604590855932));
#22690=CARTESIAN_POINT('',(75.,0.839810699811605,1.91604590855933));
#22691=CARTESIAN_POINT('',(-75.,0.839810699811605,1.91604590855932));
#22692=CARTESIAN_POINT('',(75.,1.02451283350321,7.20575444298869));
#22693=CARTESIAN_POINT('Origin',(-75.,-3.25602486904062,1.93200005464538));
#22694=CARTESIAN_POINT('',(-75.,-3.71294634695324,1.91604376992089));
#22695=CARTESIAN_POINT('',(-75.,-3.25602483101654,1.47480005464535));
#22696=CARTESIAN_POINT('Origin',(75.,10.,4.56090017577401));
#22697=CARTESIAN_POINT('',(84.1601893001884,10.,1.91604590855933));
#22698=CARTESIAN_POINT('Origin',(75.,10.,1.91604590855933));
#22699=CARTESIAN_POINT('',(83.9754871664968,10.,7.20575444298869));
#22700=CARTESIAN_POINT('Origin',(75.,10.,1.93200035731506));
#22701=CARTESIAN_POINT('',(75.,0.382889195228732,1.47480035728364));
#22702=CARTESIAN_POINT('Origin',(75.,0.382889157756896,1.93200035731506));
#22703=CARTESIAN_POINT('',(84.6171108373923,10.,1.47480030684393));
#22704=CARTESIAN_POINT('Origin',(75.,10.,1.47480035728365));
#22705=CARTESIAN_POINT('Origin',(84.6171108422431,10.,1.93200035731506));
#22706=CARTESIAN_POINT('Origin',(75.,10.,4.56090003128243));
#22707=CARTESIAN_POINT('',(75.,-3.8976699005695,7.20575629264397));
#22708=CARTESIAN_POINT('Origin',(-75.,0.382889157756896,1.93200035731506));
#22709=CARTESIAN_POINT('',(-75.,0.38288919522516,1.47480035728364));
#22710=CARTESIAN_POINT('Origin',(-75.,0.382889157756896,1.93200035731506));
#22711=CARTESIAN_POINT('',(-75.,0.382889195780937,1.47480035728363));
#22712=CARTESIAN_POINT('Origin',(-75.,-3.8976712598782,7.20575624517481));
#22713=CARTESIAN_POINT('',(-75.,-3.8976699005695,7.20575629264396));
#22714=CARTESIAN_POINT('Origin',(-75.,10.,1.93200035731506));
#22715=CARTESIAN_POINT('Origin',(-75.,10.,1.47480035728364));
#22716=CARTESIAN_POINT('Origin',(-75.,10.,4.56090003128243));
#22717=CARTESIAN_POINT('Ctrl Pts',(-3.68036843237757,-5.93376893232557,
-41.467027137853));
#22718=CARTESIAN_POINT('Ctrl Pts',(-3.41592416034431,-7.62251262155038,
-40.6397680724443));
#22719=CARTESIAN_POINT('Ctrl Pts',(-3.15108689570272,-9.31125631077519,
-39.8124988574359));
#22720=CARTESIAN_POINT('Ctrl Pts',(-2.88664262366947,-11.,-38.9852397920274));
#22721=CARTESIAN_POINT('Ctrl Pts',(-3.54092684286104,-5.93376893232557,
-41.4912791946727));
#22722=CARTESIAN_POINT('Ctrl Pts',(-3.28182123279658,-7.62251262155038,
-40.6625853078067));
#22723=CARTESIAN_POINT('Ctrl Pts',(-3.0224536276599,-9.31125631077519,-39.8338846545409));
#22724=CARTESIAN_POINT('Ctrl Pts',(-2.76334801759544,-11.,-39.005190767675));
#22725=CARTESIAN_POINT('Ctrl Pts',(-3.4014852533445,-5.93376893232557,-41.5155312514925));
#22726=CARTESIAN_POINT('Ctrl Pts',(-3.14771830524884,-7.62251262155038,
-40.6854025431691));
#22727=CARTESIAN_POINT('Ctrl Pts',(-2.89382035961707,-9.31125631077519,
-39.8552704516459));
#22728=CARTESIAN_POINT('Ctrl Pts',(-2.64005341152141,-11.,-39.0251417433226));
#22729=CARTESIAN_POINT('Ctrl Pts',(-3.26204366382796,-5.93376893232557,
-41.5397833083122));
#22730=CARTESIAN_POINT('Ctrl Pts',(-3.0136153777011,-7.62251262155038,-40.7082197785315));
#22731=CARTESIAN_POINT('Ctrl Pts',(-2.76518709157424,-9.31125631077519,
-39.8766562487509));
#22732=CARTESIAN_POINT('Ctrl Pts',(-2.51675880544738,-11.,-39.0450927189703));
#22733=CARTESIAN_POINT('Ctrl Pts',(-0.960360710274324,-5.93376893232557,
-41.9400982069312));
#22734=CARTESIAN_POINT('Ctrl Pts',(-0.80005467871281,-7.62251262155038,
-41.0848508959973));
#22735=CARTESIAN_POINT('Ctrl Pts',(-0.641910948921277,-9.3112563107752,
-40.2296594296197));
#22736=CARTESIAN_POINT('Ctrl Pts',(-0.481604917359763,-11.,-39.3744121186858));
#22737=CARTESIAN_POINT('Ctrl Pts',(3.7815211878716,-5.93376893232557,-41.9913137618405));
#22738=CARTESIAN_POINT('Ctrl Pts',(3.75700998661745,-7.62251262155039,-41.1141511278046));
#22739=CARTESIAN_POINT('Ctrl Pts',(3.7337566672629,-9.31125631077519,-40.2371584294707));
#22740=CARTESIAN_POINT('Ctrl Pts',(3.70924546600874,-11.,-39.3599957954347));
#22741=CARTESIAN_POINT('Ctrl Pts',(10.5438456019361,-5.93376893232557,-39.8282490190498));
#22742=CARTESIAN_POINT('Ctrl Pts',(10.2459199932597,-7.62251262155038,-39.0022534104586));
#22743=CARTESIAN_POINT('Ctrl Pts',(9.94738766262513,-9.31125631077519,-38.1765149881807));
#22744=CARTESIAN_POINT('Ctrl Pts',(9.64946205394866,-11.,-37.3505193795895));
#22745=CARTESIAN_POINT('Ctrl Pts',(18.2335570352805,-5.93376893232557,-34.2859966872421));
#22746=CARTESIAN_POINT('Ctrl Pts',(17.6080490070711,-7.62251262155038,-33.6377988835222));
#22747=CARTESIAN_POINT('Ctrl Pts',(16.9829373377583,-9.31125631077519,-32.9893347328741));
#22748=CARTESIAN_POINT('Ctrl Pts',(16.3574293095489,-11.,-32.3411369291542));
#22749=CARTESIAN_POINT('Ctrl Pts',(21.5967957109958,-5.93376893232557,-27.7287764120982));
#22750=CARTESIAN_POINT('Ctrl Pts',(20.8094891802537,-7.62251262155038,-27.317934611379));
#22751=CARTESIAN_POINT('Ctrl Pts',(20.0223590938499,-9.3112563107752,-26.9086490214963));
#22752=CARTESIAN_POINT('Ctrl Pts',(19.2350525631078,-11.,-26.4978072207771));
#22753=CARTESIAN_POINT('Ctrl Pts',(22.678436885066,-5.93376893232557,-20.783770004356));
#22754=CARTESIAN_POINT('Ctrl Pts',(21.817123626226,-7.62251262155038,-20.6378489098649));
#22755=CARTESIAN_POINT('Ctrl Pts',(20.9557918901638,-9.31125631077519,-20.490582184396));
#22756=CARTESIAN_POINT('Ctrl Pts',(20.0944786313238,-11.,-20.3446610899048));
#22757=CARTESIAN_POINT('Ctrl Pts',(22.6665880654833,-5.93376893232557,-16.0591811730776));
#22758=CARTESIAN_POINT('Ctrl Pts',(21.7845760490833,-7.62251262155038,-16.0973888246573));
#22759=CARTESIAN_POINT('Ctrl Pts',(20.9023698511072,-9.31125631077519,-16.1366991398276));
#22760=CARTESIAN_POINT('Ctrl Pts',(20.0203578347073,-11.,-16.1749067914073));
#22761=CARTESIAN_POINT('Ctrl Pts',(19.7313706701292,-5.93376893232557,-7.03768083582733));
#22762=CARTESIAN_POINT('Ctrl Pts',(18.9251295338915,-7.62251262155038,-7.43953437783486));
#22763=CARTESIAN_POINT('Ctrl Pts',(18.118910305746,-9.3112563107752,-7.84045270299076));
#22764=CARTESIAN_POINT('Ctrl Pts',(17.3126691695083,-11.,-8.24230624499828));
#22765=CARTESIAN_POINT('Ctrl Pts',(12.760099096069,-5.93376893232557,-0.127443871698805));
#22766=CARTESIAN_POINT('Ctrl Pts',(12.1971719355892,-7.62251262155038,-0.82682539074925));
#22767=CARTESIAN_POINT('Ctrl Pts',(11.6344075853999,-9.3112563107752,-1.52576142217837));
#22768=CARTESIAN_POINT('Ctrl Pts',(11.0714804249202,-11.,-2.22514294122882));
#22769=CARTESIAN_POINT('Ctrl Pts',(5.95125458186497,-5.93376893232557,1.97446189401805));
#22770=CARTESIAN_POINT('Ctrl Pts',(5.64085638591792,-7.62251262155039,1.16139090666734));
#22771=CARTESIAN_POINT('Ctrl Pts',(5.33020188232741,-9.31125631077519,0.347008724123026));
#22772=CARTESIAN_POINT('Ctrl Pts',(5.01980368638037,-11.,-0.466062263227678));
#22773=CARTESIAN_POINT('Ctrl Pts',(3.63280466861903,-5.93376893232557,2.30067887659701));
#22774=CARTESIAN_POINT('Ctrl Pts',(3.41000159192861,-7.62251262155038,1.46108607088868));
#22775=CARTESIAN_POINT('Ctrl Pts',(3.18719851523819,-9.31125631077519,0.621493265180354));
#22776=CARTESIAN_POINT('Ctrl Pts',(2.96439543854778,-11.,-0.218099540527974));
#22777=CARTESIAN_POINT('',(3.00330379641209,-10.7050927448715,-0.0714804820323501));
#22778=CARTESIAN_POINT('',(4.91820926107479,3.809,7.1444919166998));
#22779=CARTESIAN_POINT('',(20.0286803152498,-10.8832442162573,-18.5812541250509));
#22780=CARTESIAN_POINT('Ctrl Pts',(3.00330379641209,-10.7050927448715,-0.0714804820323501));
#22781=CARTESIAN_POINT('Ctrl Pts',(3.55083132344798,-10.7105663798795,-0.141059171912398));
#22782=CARTESIAN_POINT('Ctrl Pts',(4.09508110684819,-10.715817967125,-0.235043074651159));
#22783=CARTESIAN_POINT('Ctrl Pts',(4.6341265806179,-10.7208696623483,-0.352465927351632));
#22784=CARTESIAN_POINT('Ctrl Pts',(5.17607138593988,-10.7259485288215,-0.470520355305693));
#22785=CARTESIAN_POINT('Ctrl Pts',(5.7127550674276,-10.7308253556896,-0.612266243370077));
#22786=CARTESIAN_POINT('Ctrl Pts',(6.24223572480512,-10.7355230460733,-0.776671243984296));
#22787=CARTESIAN_POINT('Ctrl Pts',(6.77000060495087,-10.7402055136343,-0.940543491696377));
#22788=CARTESIAN_POINT('Ctrl Pts',(7.29060842288285,-10.7447100127605,-1.12692785800703));
#22789=CARTESIAN_POINT('Ctrl Pts',(7.8021617703318,-10.7490594773646,-1.33475730382236));
#22790=CARTESIAN_POINT('Ctrl Pts',(8.32183991930696,-10.753478022812,-1.54588762335296));
#22791=CARTESIAN_POINT('Ctrl Pts',(8.83217291267497,-10.7577365788277,-1.77914937307767));
#22792=CARTESIAN_POINT('Ctrl Pts',(9.33120898454935,-10.7618593165494,-2.03338234507968));
#22793=CARTESIAN_POINT('Ctrl Pts',(9.44242337712659,-10.7627781033813,-2.09004030458972));
#22794=CARTESIAN_POINT('Ctrl Pts',(9.55307189706993,-10.7636901040985,-2.14773689438296));
#22795=CARTESIAN_POINT('Ctrl Pts',(9.66316281039565,-10.7645958291113,-2.20647514656411));
#22796=CARTESIAN_POINT('Ctrl Pts',(10.3491096254432,-10.7702391576027,-2.57245736787523));
#22797=CARTESIAN_POINT('Ctrl Pts',(11.0132294576236,-10.7756373999311,-2.97878694396921));
#22798=CARTESIAN_POINT('Ctrl Pts',(11.650715561716,-10.7808573457345,-3.42284748154319));
#22799=CARTESIAN_POINT('Ctrl Pts',(12.2882016658084,-10.7860772915379,-3.86690801911718));
#22800=CARTESIAN_POINT('Ctrl Pts',(12.8990550168668,-10.7911189278611,-4.34870003420732));
#22801=CARTESIAN_POINT('Ctrl Pts',(13.4784540175796,-10.7960486168206,-4.86566059873458));
#22802=CARTESIAN_POINT('Ctrl Pts',(13.7524611173049,-10.7983799459611,-5.110139558457));
#22803=CARTESIAN_POINT('Ctrl Pts',(14.0194331654703,-10.8006862329096,-5.36248466759344));
#22804=CARTESIAN_POINT('Ctrl Pts',(14.2790522994952,-10.8029685706647,-5.62221401817632));
#22805=CARTESIAN_POINT('Ctrl Pts',(14.4796566005994,-10.8047321031253,-5.82290348216989));
#22806=CARTESIAN_POINT('Ctrl Pts',(14.6758708504142,-10.806481336686,-6.02800172277037));
#22807=CARTESIAN_POINT('Ctrl Pts',(14.8675476658703,-10.8082167728341,-6.23728729876602));
#22808=CARTESIAN_POINT('Ctrl Pts',(14.9576611367731,-10.8090326575015,-6.33567921756951));
#22809=CARTESIAN_POINT('Ctrl Pts',(15.0467656190693,-10.8098454375028,-6.43499002816139));
#22810=CARTESIAN_POINT('Ctrl Pts',(15.1348440090776,-10.8106551459343,-6.53519386167109));
#22811=CARTESIAN_POINT('Ctrl Pts',(15.6123559693707,-10.815044933944,-7.07844322128755));
#22812=CARTESIAN_POINT('Ctrl Pts',(16.0597331114592,-10.819344652766,-7.64796063487539));
#22813=CARTESIAN_POINT('Ctrl Pts',(16.4746044230271,-10.8235628322428,-8.24005517113887));
#22814=CARTESIAN_POINT('Ctrl Pts',(16.8984325675042,-10.8278720797874,-8.8449326877626));
#22815=CARTESIAN_POINT('Ctrl Pts',(17.2883368170053,-10.8320962280022,-9.47337335753589));
#22816=CARTESIAN_POINT('Ctrl Pts',(17.641756629325,-10.8362442388338,-10.1214851815702));
#22817=CARTESIAN_POINT('Ctrl Pts',(17.8114873670055,-10.8382363312796,-10.4327424856551));
#22818=CARTESIAN_POINT('Ctrl Pts',(17.9728027066252,-10.8402108613949,-10.7485373613372));
#22819=CARTESIAN_POINT('Ctrl Pts',(18.1254157521342,-10.8421688126679,-11.0684414286547));
#22820=CARTESIAN_POINT('Ctrl Pts',(18.2304910885961,-10.8435168782156,-11.2886980089283));
#22821=CARTESIAN_POINT('Ctrl Pts',(18.3314411134631,-10.8448570845523,-11.5109025595529));
#22822=CARTESIAN_POINT('Ctrl Pts',(18.4282255348059,-10.8461899914342,-11.7348989552524));
#22823=CARTESIAN_POINT('Ctrl Pts',(18.4981211095205,-10.8471525873899,-11.8966642124518));
#22824=CARTESIAN_POINT('Ctrl Pts',(18.5658430857257,-10.8481113596945,-12.059361075355));
#22825=CARTESIAN_POINT('Ctrl Pts',(18.6313837730955,-10.8490666345171,-12.2229508378672));
#22826=CARTESIAN_POINT('Ctrl Pts',(18.841298362585,-10.8521262014866,-12.7468983156945));
#22827=CARTESIAN_POINT('Ctrl Pts',(19.0288119503925,-10.8551495990224,-13.2799594556796));
#22828=CARTESIAN_POINT('Ctrl Pts',(19.193332540538,-10.8581426220708,-13.8200171815674));
#22829=CARTESIAN_POINT('Ctrl Pts',(19.3576020707985,-10.8611310777393,-14.3592507745585));
#22830=CARTESIAN_POINT('Ctrl Pts',(19.4989485492104,-10.8640892539583,-14.9054589004985));
#22831=CARTESIAN_POINT('Ctrl Pts',(19.616832344578,-10.8670229838782,-15.4565192844391));
#22832=CARTESIAN_POINT('Ctrl Pts',(19.7330254814959,-10.8699146390137,-15.9996765050016));
#22833=CARTESIAN_POINT('Ctrl Pts',(19.8264240474514,-10.8727825463607,-16.5475471170697));
#22834=CARTESIAN_POINT('Ctrl Pts',(19.8965611089694,-10.8756323192644,-17.0980948116807));
#22835=CARTESIAN_POINT('Ctrl Pts',(19.959332204055,-10.8781828020197,-17.5908226354536));
#22836=CARTESIAN_POINT('Ctrl Pts',(20.0034717643269,-10.8807187608026,-18.0856943877637));
#22837=CARTESIAN_POINT('Ctrl Pts',(20.0286803152498,-10.8832442162573,-18.5812541250509));
#22838=CARTESIAN_POINT('',(8.98001298851953,-10.9998740365706,-37.3217842134295));
#22839=CARTESIAN_POINT('Ctrl Pts',(20.0291515883301,-10.8834848422901,-18.5812289256598));
#22840=CARTESIAN_POINT('Ctrl Pts',(20.1274983282978,-10.8931839418135,-20.4988762565761));
#22841=CARTESIAN_POINT('Ctrl Pts',(19.7667769113868,-10.9125821408602,-24.3734326882544));
#22842=CARTESIAN_POINT('Ctrl Pts',(17.5500949173292,-10.9416794394304,-29.7666752729661));
#22843=CARTESIAN_POINT('Ctrl Pts',(13.9095390012342,-10.9707767380005,-34.3039929041533));
#22844=CARTESIAN_POINT('Ctrl Pts',(10.7036457605229,-10.9901749370472,-36.4857757012212));
#22845=CARTESIAN_POINT('Ctrl Pts',(8.98001298851953,-10.9998740365706,-37.3217842134295));
#22846=CARTESIAN_POINT('',(-2.53349224073644,-10.9172424450643,-39.0873006914335));
#22847=CARTESIAN_POINT('Ctrl Pts',(8.98010392882648,-10.9999998642782,-37.32201664246));
#22848=CARTESIAN_POINT('Ctrl Pts',(8.93429865414074,-10.9996575969605,-37.3445785701456));
#22849=CARTESIAN_POINT('Ctrl Pts',(8.88840413803021,-10.9993149985186,-37.366957491214));
#22850=CARTESIAN_POINT('Ctrl Pts',(8.84242328773258,-10.9989720457729,-37.389164301722));
#22851=CARTESIAN_POINT('Ctrl Pts',(8.28643170989579,-10.9948251272845,-37.6576847734647));
#22852=CARTESIAN_POINT('Ctrl Pts',(7.71546415388763,-10.9906144227867,-37.9003168058601));
#22853=CARTESIAN_POINT('Ctrl Pts',(7.13338081440368,-10.9863327301352,-38.1155798700113));
#22854=CARTESIAN_POINT('Ctrl Pts',(6.71763074662791,-10.9832745529133,-38.2693304198721));
#22855=CARTESIAN_POINT('Ctrl Pts',(6.2962094361289,-10.980180159085,-38.4091178655231));
#22856=CARTESIAN_POINT('Ctrl Pts',(5.8705204796562,-10.9770468811068,-38.5343864948719));
#22857=CARTESIAN_POINT('Ctrl Pts',(5.65767600141985,-10.9754802421178,-38.5970208095463));
#22858=CARTESIAN_POINT('Ctrl Pts',(5.44376459997169,-10.9739038814858,-38.6560251983783));
#22859=CARTESIAN_POINT('Ctrl Pts',(5.22896179266828,-10.9723174619181,-38.7113288136561));
#22860=CARTESIAN_POINT('Ctrl Pts',(5.10270060253535,-10.9713849637576,-38.7438363044626));
#22861=CARTESIAN_POINT('Ctrl Pts',(4.97613142525085,-10.9704489900904,-38.7750651254644));
#22862=CARTESIAN_POINT('Ctrl Pts',(4.8492899334325,-10.9695094719709,-38.8050007319479));
#22863=CARTESIAN_POINT('Ctrl Pts',(4.76763640661272,-10.9689046622444,-38.8242716173011));
#22864=CARTESIAN_POINT('Ctrl Pts',(4.6858716715657,-10.9682983958439,-38.8430062194069));
#22865=CARTESIAN_POINT('Ctrl Pts',(4.60400011300827,-10.9676906161569,-38.8612017709855));
#22866=CARTESIAN_POINT('Ctrl Pts',(4.59668560246315,-10.9676363163365,-38.8628273850112));
#22867=CARTESIAN_POINT('Ctrl Pts',(4.5893701723185,-10.9675820039399,-38.8644487110855));
#22868=CARTESIAN_POINT('Ctrl Pts',(4.58205383088162,-10.9675276789647,-38.8660657457325));
#22869=CARTESIAN_POINT('Ctrl Pts',(4.19230522835837,-10.9646337348626,-38.9522067493117));
#22870=CARTESIAN_POINT('Ctrl Pts',(3.7999694335263,-10.9617040883013,-39.0261653000639));
#22871=CARTESIAN_POINT('Ctrl Pts',(3.40578865767258,-10.9587339468406,-39.0878683012306));
#22872=CARTESIAN_POINT('Ctrl Pts',(3.05745658095248,-10.9561092740851,-39.142394386349));
#22873=CARTESIAN_POINT('Ctrl Pts',(2.70768415077815,-10.9534529777535,-39.1873508309173));
#22874=CARTESIAN_POINT('Ctrl Pts',(2.35699029461612,-10.9507618295599,-39.2227203780521));
#22875=CARTESIAN_POINT('Ctrl Pts',(1.960083683506,-10.9477160547602,-39.2627507545273));
#22876=CARTESIAN_POINT('Ctrl Pts',(1.56199701973429,-10.9446256288005,-39.2905001644006));
#22877=CARTESIAN_POINT('Ctrl Pts',(1.16345021475639,-10.9414792213778,-39.3058321404065));
#22878=CARTESIAN_POINT('Ctrl Pts',(0.766953720963149,-10.9383490005466,
-39.3210852415563));
#22879=CARTESIAN_POINT('Ctrl Pts',(0.370002155722115,-10.935163364251,-39.3240483013837));
#22880=CARTESIAN_POINT('Ctrl Pts',(-0.0266957837482475,-10.9319114606352,
-39.3146382169039));
#22881=CARTESIAN_POINT('Ctrl Pts',(-0.419563149280911,-10.9286909578814,
-39.3053189975908));
#22882=CARTESIAN_POINT('Ctrl Pts',(-0.812181440908386,-10.9254054537846,
-39.2838644437443));
#22883=CARTESIAN_POINT('Ctrl Pts',(-1.20386742734769,-10.9220448266141,
-39.2502444225604));
#22884=CARTESIAN_POINT('Ctrl Pts',(-1.51894618489169,-10.9193414819194,
-39.223199915302));
#22885=CARTESIAN_POINT('Ctrl Pts',(-1.83342169227003,-10.91658953242,-39.1882842476126));
#22886=CARTESIAN_POINT('Ctrl Pts',(-2.14694286399843,-10.9137839591064,
-39.1455058225149));
#22887=CARTESIAN_POINT('Ctrl Pts',(-2.2761224196434,-10.9126279838593,-39.1278799061698));
#22888=CARTESIAN_POINT('Ctrl Pts',(-2.40522123213842,-10.9114727311497,
-39.1102650068312));
#22889=CARTESIAN_POINT('Ctrl Pts',(-2.53423210851494,-10.9103182653446,
-39.0926621059443));
#22890=CARTESIAN_POINT('',(-4.6952862639281,3.809,-46.337273521515));
#22891=CARTESIAN_POINT('Ctrl Pts',(3.63110581907043,-5.94664542188162,2.2942770714756));
#22892=CARTESIAN_POINT('Ctrl Pts',(3.40885233589638,-7.63122344790855,1.45675530879981));
#22893=CARTESIAN_POINT('Ctrl Pts',(3.18659885272234,-9.31580147393547,0.619233546124027));
#22894=CARTESIAN_POINT('Ctrl Pts',(2.96434536954828,-11.0003794999624,-0.218288216551761));
#22895=CARTESIAN_POINT('Ctrl Pts',(3.46201375461903,-5.94664542188162,2.31796371877266));
#22896=CARTESIAN_POINT('Ctrl Pts',(3.24623256121972,-7.63122344790855,1.47851438268798));
#22897=CARTESIAN_POINT('Ctrl Pts',(3.03037289447778,-9.31580147393547,0.639069184610205));
#22898=CARTESIAN_POINT('Ctrl Pts',(2.81459171286495,-11.0003794999624,-0.20038015209599));
#22899=CARTESIAN_POINT('Ctrl Pts',(3.29270046793071,-5.94664542188161,2.33973689455264));
#22900=CARTESIAN_POINT('Ctrl Pts',(3.08333453271336,-7.63122344790855,1.49844690298285));
#22901=CARTESIAN_POINT('Ctrl Pts',(2.87407738850522,-9.31580147393547,0.657150261032933));
#22902=CARTESIAN_POINT('Ctrl Pts',(2.66471143694775,-11.0003794999624,-0.184139729537992));
#22903=CARTESIAN_POINT('Ctrl Pts',(0.8672284658812,-5.94664542188162,2.62426443257598));
#22904=CARTESIAN_POINT('Ctrl Pts',(0.751894086460385,-7.63122344790855,
1.7577403908876));
#22905=CARTESIAN_POINT('Ctrl Pts',(0.634651455324419,-9.31580147393549,
0.891312254461366));
#22906=CARTESIAN_POINT('Ctrl Pts',(0.51931736251775,-11.0003794999624,0.0247881983682793));
#22907=CARTESIAN_POINT('Ctrl Pts',(-3.72317450540358,-5.94664542188162,
2.47175627993014));
#22908=CARTESIAN_POINT('Ctrl Pts',(-3.65806473608062,-7.63122344790855,
1.58842810157729));
#22909=CARTESIAN_POINT('Ctrl Pts',(-3.59156900335343,-9.31580147393547,
0.705180508647841));
#22910=CARTESIAN_POINT('Ctrl Pts',(-3.52645944219835,-11.0003794999624,
-0.178147681808718));
#22911=CARTESIAN_POINT('Ctrl Pts',(-10.2302362497385,-5.94664542188162,
0.188885175534928));
#22912=CARTESIAN_POINT('Ctrl Pts',(-9.89962517543406,-7.63122344790854,
-0.632173871414013));
#22913=CARTESIAN_POINT('Ctrl Pts',(-9.56993265607233,-9.31580147393547,
-1.45331050239689));
#22914=CARTESIAN_POINT('Ctrl Pts',(-9.23932144380348,-11.0003794999624,
-2.27436953769292));
#22915=CARTESIAN_POINT('Ctrl Pts',(-15.7421728597855,-5.94664542188162,
-3.94779583606342));
#22916=CARTESIAN_POINT('Ctrl Pts',(-15.1791115790752,-7.63122344790856,
-4.62767636696559));
#22917=CARTESIAN_POINT('Ctrl Pts',(-14.6154668861413,-9.31580147393547,
-5.30721366444158));
#22918=CARTESIAN_POINT('Ctrl Pts',(-14.0524056930578,-11.0003794999624,
-5.98709424689647));
#22919=CARTESIAN_POINT('Ctrl Pts',(-19.7478249668906,-5.94664542188162,
-9.56094066066772));
#22920=CARTESIAN_POINT('Ctrl Pts',(-19.0061228878566,-7.63122344790855,
-10.0356711562864));
#22921=CARTESIAN_POINT('Ctrl Pts',(-18.2647868781502,-9.31580147393548,
-10.5105424951378));
#22922=CARTESIAN_POINT('Ctrl Pts',(-17.5230847441336,-11.0003794999624,
-10.9852729696023));
#22923=CARTESIAN_POINT('Ctrl Pts',(-21.859356058855,-5.94664542188162,-16.1232196790044));
#22924=CARTESIAN_POINT('Ctrl Pts',(-21.0093331832797,-7.63122344790855,
-16.3483616938357));
#22925=CARTESIAN_POINT('Ctrl Pts',(-20.1592846228476,-9.31580147393547,
-16.5734992890289));
#22926=CARTESIAN_POINT('Ctrl Pts',(-19.30926175113,-11.0003794999624,-16.798641304524));
#22927=CARTESIAN_POINT('Ctrl Pts',(-21.8820490814231,-5.94664542188163,
-23.0149388588913));
#22928=CARTESIAN_POINT('Ctrl Pts',(-21.003817602104,-7.63122344790856,-22.9690790560583));
#22929=CARTESIAN_POINT('Ctrl Pts',(-20.1256525787804,-9.31580147393549,
-22.9232899152834));
#22930=CARTESIAN_POINT('Ctrl Pts',(-19.2474210894797,-11.0003794999624,
-22.8774301018372));
#22931=CARTESIAN_POINT('Ctrl Pts',(-19.8125490741799,-5.94664542188164,
-29.5906774062852));
#22932=CARTESIAN_POINT('Ctrl Pts',(-18.9893029425533,-7.63122344790856,
-29.2780500399338));
#22933=CARTESIAN_POINT('Ctrl Pts',(-18.1657966920917,-9.31580147393549,
-28.9657197967582));
#22934=CARTESIAN_POINT('Ctrl Pts',(-17.3425505995341,-11.0003794999624,
-28.6530923857797));
#22935=CARTESIAN_POINT('Ctrl Pts',(-16.5123728279192,-5.94664542188172,
-34.289662807373));
#22936=CARTESIAN_POINT('Ctrl Pts',(-15.8003430674429,-7.63122344790865,
-33.7794388019039));
#22937=CARTESIAN_POINT('Ctrl Pts',(-15.0888605642229,-9.31580147393566,
-33.2685792875786));
#22938=CARTESIAN_POINT('Ctrl Pts',(-14.3768307215501,-11.0003794999626,
-32.7583553775612));
#22939=CARTESIAN_POINT('Ctrl Pts',(-13.1134061721864,-5.94664542188177,
-37.3229521442766));
#22940=CARTESIAN_POINT('Ctrl Pts',(-12.5241477440381,-7.63122344790871,
-36.6806464315564));
#22941=CARTESIAN_POINT('Ctrl Pts',(-11.9340550537834,-9.31580147393576,
-36.0390423241283));
#22942=CARTESIAN_POINT('Ctrl Pts',(-11.3447967509389,-11.0003794999627,
-35.396736506029));
#22943=CARTESIAN_POINT('Ctrl Pts',(-11.1715103933484,-5.94664542188192,
-38.5848384545855));
#22944=CARTESIAN_POINT('Ctrl Pts',(-10.6532503102882,-7.63122344790884,
-37.8871029813923));
#22945=CARTESIAN_POINT('Ctrl Pts',(-10.1355686379135,-9.31580147393603,
-37.1886488211512));
#22946=CARTESIAN_POINT('Ctrl Pts',(-9.61730846797755,-11.000379499963,-36.4909134559029));
#22947=CARTESIAN_POINT('Ctrl Pts',(-10.1127029003876,-5.94664542188194,
-39.1601624503185));
#22948=CARTESIAN_POINT('Ctrl Pts',(-9.63479275679551,-7.63122344790886,
-38.4359734138054));
#22949=CARTESIAN_POINT('Ctrl Pts',(-9.15642317920697,-9.31580147393606,
-37.7119519893592));
#22950=CARTESIAN_POINT('Ctrl Pts',(-8.67851310462065,-11.000379499963,-36.9877629276713));
#22951=CARTESIAN_POINT('Ctrl Pts',(-9.98779379250824,-5.94664542188194,
-39.227282635152));
#22952=CARTESIAN_POINT('Ctrl Pts',(-9.51456010642657,-7.63122344790886,
-38.5000797651757));
#22953=CARTESIAN_POINT('Ctrl Pts',(-9.04098877764788,-9.31580147393606,
-37.7729377487116));
#22954=CARTESIAN_POINT('Ctrl Pts',(-8.56775514227921,-11.000379499963,-37.0457348695953));
#22955=CARTESIAN_POINT('Ctrl Pts',(-9.76838770244217,-5.94664542188194,
-39.3431656992599));
#22956=CARTESIAN_POINT('Ctrl Pts',(-9.30347901905444,-7.63122344790886,
-38.6106642265534));
#22957=CARTESIAN_POINT('Ctrl Pts',(-8.83815344297845,-9.31580147393607,
-37.8782912595286));
#22958=CARTESIAN_POINT('Ctrl Pts',(-8.37324482220686,-11.000379499963,-37.1457897675209));
#22959=CARTESIAN_POINT('Ctrl Pts',(-9.32627633796038,-5.94664542188195,
-39.5686899614782));
#22960=CARTESIAN_POINT('Ctrl Pts',(-8.87810524394135,-7.63122344790887,
-38.8259092828729));
#22961=CARTESIAN_POINT('Ctrl Pts',(-8.42955576804102,-9.31580147393609,
-38.0832126843583));
#22962=CARTESIAN_POINT('Ctrl Pts',(-7.98138473085391,-11.000379499963,-37.3404319931246));
#22963=CARTESIAN_POINT('Ctrl Pts',(-8.68561222820631,-5.94664542188198,
-39.8728436051888));
#22964=CARTESIAN_POINT('Ctrl Pts',(-8.26182457025756,-7.63122344790891,
-39.1160874943322));
#22965=CARTESIAN_POINT('Ctrl Pts',(-7.83757349506037,-9.31580147393615,
-38.3594605436395));
#22966=CARTESIAN_POINT('Ctrl Pts',(-7.41378590671561,-11.0003794999631,
-37.6027044133835));
#22967=CARTESIAN_POINT('Ctrl Pts',(-8.13140082702261,-5.94664542188204,
-40.1106684941721));
#22968=CARTESIAN_POINT('Ctrl Pts',(-7.72875037140368,-7.63122344790897,
-39.3429297166835));
#22969=CARTESIAN_POINT('Ctrl Pts',(-7.32559924162516,-9.31580147393624,
-38.5753088910525));
#22970=CARTESIAN_POINT('Ctrl Pts',(-6.92294886120611,-11.0003794999632,
-37.8075700958478));
#22971=CARTESIAN_POINT('Ctrl Pts',(-7.80250086231428,-5.94664542188204,
-40.2436028498111));
#22972=CARTESIAN_POINT('Ctrl Pts',(-7.41241661488371,-7.63122344790897,
-39.4696952385893));
#22973=CARTESIAN_POINT('Ctrl Pts',(-7.02181489284618,-9.31580147393625,
-38.6959163329632));
#22974=CARTESIAN_POINT('Ctrl Pts',(-6.63173072313887,-11.0003794999632,
-37.9220087024104));
#22975=CARTESIAN_POINT('Ctrl Pts',(-7.67068390051685,-5.94664542188204,
-40.296157396562));
#22976=CARTESIAN_POINT('Ctrl Pts',(-7.28563543059756,-7.63122344790897,
-39.5198111215729));
#22977=CARTESIAN_POINT('Ctrl Pts',(-6.90006883429707,-9.31580147393625,
-38.7435911192815));
#22978=CARTESIAN_POINT('Ctrl Pts',(-6.51502044219893,-11.0003794999632,
-37.9672448253266));
#22979=CARTESIAN_POINT('Ctrl Pts',(-7.50541895519187,-5.94664542188204,
-40.3606903660009));
#22980=CARTESIAN_POINT('Ctrl Pts',(-7.1266835787072,-7.63122344790897,-39.5813442211101));
#22981=CARTESIAN_POINT('Ctrl Pts',(-6.74742810530926,-9.31580147393626,
-38.8021277122128));
#22982=CARTESIAN_POINT('Ctrl Pts',(-6.36869280694173,-11.0003794999632,
-38.0227815478511));
#22983=CARTESIAN_POINT('Ctrl Pts',(-7.3395250923804,-5.94664542188204,-40.423669109486));
#22984=CARTESIAN_POINT('Ctrl Pts',(-6.9671341999215,-7.63122344790897,-39.6413915302858));
#22985=CARTESIAN_POINT('Ctrl Pts',(-6.59420452212833,-9.31580147393624,
-38.8592441305921));
#22986=CARTESIAN_POINT('Ctrl Pts',(-6.22181371059349,-11.0003794999632,
-38.0769665318393));
#22987=CARTESIAN_POINT('Ctrl Pts',(-7.2230737691698,-5.94664542188204,-40.4669346220267));
#22988=CARTESIAN_POINT('Ctrl Pts',(-6.85512690400946,-7.63122344790897,
-39.6826404035414));
#22989=CARTESIAN_POINT('Ctrl Pts',(-6.48665743399735,-9.31580147393625,
-38.8984770718894));
#22990=CARTESIAN_POINT('Ctrl Pts',(-6.11871064733082,-11.0003794999632,
-38.1141828337452));
#22991=CARTESIAN_POINT('Ctrl Pts',(-7.16477418028346,-5.94664542188204,
-40.4883621402412));
#22992=CARTESIAN_POINT('Ctrl Pts',(-6.79906673664475,-7.63122344790897,
-39.7030683656268));
#22993=CARTESIAN_POINT('Ctrl Pts',(-6.43280527072997,-9.31580147393625,
-38.9179062327149));
#22994=CARTESIAN_POINT('Ctrl Pts',(-6.06709791030389,-11.0003794999632,
-38.1326124383283));
#22995=CARTESIAN_POINT('Ctrl Pts',(-7.13559773142871,-5.94664542188204,
-40.4990245339291));
#22996=CARTESIAN_POINT('Ctrl Pts',(-6.77098606099735,-7.63122344790897,
-39.7132338079392));
#22997=CARTESIAN_POINT('Ctrl Pts',(-6.40587533843199,-9.31580147393626,
-38.9275732755869));
#22998=CARTESIAN_POINT('Ctrl Pts',(-6.04126374295689,-11.0003794999632,
-38.1417825300422));
#22999=CARTESIAN_POINT('Ctrl Pts',(-7.11893009336373,-5.94664542188204,
-40.5051026590906));
#23000=CARTESIAN_POINT('Ctrl Pts',(-6.75498850542362,-7.63122344790897,
-39.7190272698537));
#23001=CARTESIAN_POINT('Ctrl Pts',(-6.39045349709935,-9.31580147393626,
-38.9330852581332));
#23002=CARTESIAN_POINT('Ctrl Pts',(-6.02651199828935,-11.0003794999632,
-38.1470098488633));
#23003=CARTESIAN_POINT('Ctrl Pts',(-6.04190943854304,-5.94664542188201,
-40.8965102103337));
#23004=CARTESIAN_POINT('Ctrl Pts',(-5.71660032074254,-7.63122344790894,
-40.0924228496737));
#23005=CARTESIAN_POINT('Ctrl Pts',(-5.39751506293553,-9.3158014739362,-39.2877055341596));
#23006=CARTESIAN_POINT('Ctrl Pts',(-5.07220501032841,-11.0003794999631,
-38.483618268117));
#23007=CARTESIAN_POINT('Ctrl Pts',(-4.98192655350918,-5.94664542188167,
-41.2020109063419));
#23008=CARTESIAN_POINT('Ctrl Pts',(-4.7095746974357,-7.6312234479086,-40.3817949779989));
#23009=CARTESIAN_POINT('Ctrl Pts',(-4.43331456606715,-9.31580147393558,
-39.5635221531815));
#23010=CARTESIAN_POINT('Ctrl Pts',(-4.16096329700584,-11.0003794999624,
-38.7433059329896));
#23011=CARTESIAN_POINT('Ctrl Pts',(-3.57151356912723,-5.94664542188161,
-41.4779042457677));
#23012=CARTESIAN_POINT('Ctrl Pts',(-3.3188774915921,-7.63122344790855,-40.6503121253087));
#23013=CARTESIAN_POINT('Ctrl Pts',(-3.06660245310621,-9.31580147393547,
-39.8225146186584));
#23014=CARTESIAN_POINT('Ctrl Pts',(-2.813966321344,-11.0003794999624,-38.9949225290477));
#23015=CARTESIAN_POINT('Ctrl Pts',(-3.41603421510712,-5.94664542188162,
-41.5064399720787));
#23016=CARTESIAN_POINT('Ctrl Pts',(-3.16595660458851,-7.63122344790854,
-40.6777903204906));
#23017=CARTESIAN_POINT('Ctrl Pts',(-2.91564016478946,-9.31580147393547,
-39.8493091124856));
#23018=CARTESIAN_POINT('Ctrl Pts',(-2.66556259014235,-11.0003794999624,
-39.0206594355976));
#23019=CARTESIAN_POINT('Ctrl Pts',(-3.26014942477471,-5.94664542188162,
-41.5334427255159));
#23020=CARTESIAN_POINT('Ctrl Pts',(-3.01233394163333,-7.63122344790855,
-40.7039304329165));
#23021=CARTESIAN_POINT('Ctrl Pts',(-2.76451845849196,-9.31580147393547,
-39.8744181403171));
#23022=CARTESIAN_POINT('Ctrl Pts',(-2.51670297535058,-11.0003794999624,
-39.0449058477177));
#23023=CARTESIAN_POINT('',(-13.0468210236697,-11.0010507934278,-33.8729838809525));
#23024=CARTESIAN_POINT('Ctrl Pts',(-2.53278922508129,-10.9227190005368,
-39.082386540862));
#23025=CARTESIAN_POINT('Ctrl Pts',(-3.11625096152228,-10.9259390418553,
-38.9854706027914));
#23026=CARTESIAN_POINT('Ctrl Pts',(-4.22907924837169,-10.9323791244923,
-38.7498727092521));
#23027=CARTESIAN_POINT('Ctrl Pts',(-6.05341555108658,-10.945259289767,-38.2069572900071));
#23028=CARTESIAN_POINT('Ctrl Pts',(-8.32342875535712,-10.9613594963587,
-37.2739122448855));
#23029=CARTESIAN_POINT('Ctrl Pts',(-10.8275262515716,-10.9806797424632,
-35.7751744545172));
#23030=CARTESIAN_POINT('Ctrl Pts',(-12.3404712036338,-10.9935599059305,
-34.5402138096141));
#23031=CARTESIAN_POINT('Ctrl Pts',(-13.0453597557175,-10.9999999867612,
-33.871430355117));
#23032=CARTESIAN_POINT('',(-7.53674307807194,-10.7188223956762,-1.61632230915213));
#23033=CARTESIAN_POINT('Ctrl Pts',(-13.0453162098165,-11.,-33.8713832705784));
#23034=CARTESIAN_POINT('Ctrl Pts',(-13.052498860533,-10.9999327089475,-33.8646603729238));
#23035=CARTESIAN_POINT('Ctrl Pts',(-13.0596779313053,-10.9998654124947,
-33.857935968468));
#23036=CARTESIAN_POINT('Ctrl Pts',(-13.0709050056574,-10.9997601787458,
-33.8473907472889));
#23037=CARTESIAN_POINT('Ctrl Pts',(-13.0786625069013,-10.9996874660415,
-33.8401043818612));
#23038=CARTESIAN_POINT('Ctrl Pts',(-13.0883521687731,-10.9995966419002,
-33.8309945089303));
#23039=CARTESIAN_POINT('Ctrl Pts',(-13.1012989732587,-10.9994753709895,
-33.8187815349483));
#23040=CARTESIAN_POINT('Ctrl Pts',(-13.1122593116127,-10.9993727070297,
-33.8084424333344));
#23041=CARTESIAN_POINT('Ctrl Pts',(-13.1255533853504,-10.9992482250983,
-33.7958806129803));
#23042=CARTESIAN_POINT('Ctrl Pts',(-13.1419811576492,-10.999094574726,-33.7802906739705));
#23043=CARTESIAN_POINT('Ctrl Pts',(-13.1459660648984,-10.9990573035445,
-33.7765090010909));
#23044=CARTESIAN_POINT('Ctrl Pts',(-13.1500733784809,-10.9990188665117,
-33.7726077829339));
#23045=CARTESIAN_POINT('Ctrl Pts',(-13.1543031472878,-10.9989792566769,
-33.7685862755685));
#23046=CARTESIAN_POINT('Ctrl Pts',(-13.1822402180304,-10.9987176388895,
-33.742024744457));
#23047=CARTESIAN_POINT('Ctrl Pts',(-13.2154791553265,-10.9984050961741,
-33.7102716797795));
#23048=CARTESIAN_POINT('Ctrl Pts',(-13.253925715676,-10.9980410946901,-33.6732006557515));
#23049=CARTESIAN_POINT('Ctrl Pts',(-13.2920499719057,-10.997680144693,-33.6364404044862));
#23050=CARTESIAN_POINT('Ctrl Pts',(-13.3352950112406,-10.9972684476226,
-33.5944509067909));
#23051=CARTESIAN_POINT('Ctrl Pts',(-13.3835314474748,-10.9968084209277,
-33.5470740129957));
#23052=CARTESIAN_POINT('Ctrl Pts',(-13.3974175012477,-10.9966759908412,
-33.5334353998189));
#23053=CARTESIAN_POINT('Ctrl Pts',(-13.4117169564738,-10.9965395820131,
-33.5193501046792));
#23054=CARTESIAN_POINT('Ctrl Pts',(-13.4264261224045,-10.9963993241841,
-33.5048138281549));
#23055=CARTESIAN_POINT('Ctrl Pts',(-13.4788556178572,-10.9958993878014,
-33.4530005814002));
#23056=CARTESIAN_POINT('Ctrl Pts',(-13.5364881883069,-10.9953471675439,
-33.3954678929348));
#23057=CARTESIAN_POINT('Ctrl Pts',(-13.5990861248536,-10.9947433950559,
-33.3320481254933));
#23058=CARTESIAN_POINT('Ctrl Pts',(-13.661865242678,-10.99413787503,-33.2684447980956));
#23059=CARTESIAN_POINT('Ctrl Pts',(-13.7296386417465,-10.993480477715,-33.1989200543386));
#23060=CARTESIAN_POINT('Ctrl Pts',(-13.8021238916841,-10.9927728541182,
-33.1232743828933));
#23061=CARTESIAN_POINT('Ctrl Pts',(-13.8298645899753,-10.9925020407773,
-33.0943241654298));
#23062=CARTESIAN_POINT('Ctrl Pts',(-13.8582949582396,-10.9922238825722,
-33.0644771435721));
#23063=CARTESIAN_POINT('Ctrl Pts',(-13.8873974536239,-10.9919385195438,
-33.033721065251));
#23064=CARTESIAN_POINT('Ctrl Pts',(-13.953506553718,-10.9912902901475,-32.9638556934543));
#23065=CARTESIAN_POINT('Ctrl Pts',(-14.0230883414535,-10.9906041822118,
-32.8893006127672));
#23066=CARTESIAN_POINT('Ctrl Pts',(-14.0961326669625,-10.9898800341841,
-32.8096606450525));
#23067=CARTESIAN_POINT('Ctrl Pts',(-14.1230658314085,-10.9896130237383,
-32.7802955118681));
#23068=CARTESIAN_POINT('Ctrl Pts',(-14.1504693352561,-10.9893408514761,
-32.750238775681));
#23069=CARTESIAN_POINT('Ctrl Pts',(-14.1783411450032,-10.9890635469154,
-32.719469645273));
#23070=CARTESIAN_POINT('Ctrl Pts',(-14.2496111149725,-10.9883544617182,
-32.6407910442038));
#23071=CARTESIAN_POINT('Ctrl Pts',(-14.3239407400084,-10.9876112998145,
-32.5574511314056));
#23072=CARTESIAN_POINT('Ctrl Pts',(-14.4004626508518,-10.9868348598687,
-32.4700478770279));
#23073=CARTESIAN_POINT('Ctrl Pts',(-14.4350267187297,-10.9864841508666,
-32.4305688313041));
#23074=CARTESIAN_POINT('Ctrl Pts',(-14.4700384648083,-10.9861265958618,
-32.390261284444));
#23075=CARTESIAN_POINT('Ctrl Pts',(-14.505420254062,-10.9857619717594,-32.3491830928861));
#23076=CARTESIAN_POINT('Ctrl Pts',(-14.5444934277703,-10.9853593064,-32.3038192108378));
#23077=CARTESIAN_POINT('Ctrl Pts',(-14.5840195668794,-10.984952448586,-32.2575167748678));
#23078=CARTESIAN_POINT('Ctrl Pts',(-14.6247953313394,-10.9845336484343,
-32.2092706330024));
#23079=CARTESIAN_POINT('Ctrl Pts',(-14.643354111809,-10.9843430347161,-32.1873117668168));
#23080=CARTESIAN_POINT('Ctrl Pts',(-14.6621712342009,-10.9841499492048,
-32.1649498173069));
#23081=CARTESIAN_POINT('Ctrl Pts',(-14.6813190003832,-10.9839536745371,
-32.1420877183562));
#23082=CARTESIAN_POINT('Ctrl Pts',(-14.7119278002097,-10.9836399182505,
-32.105541345075));
#23083=CARTESIAN_POINT('Ctrl Pts',(-14.7433796955114,-10.9833121820395,
-32.0677153012691));
#23084=CARTESIAN_POINT('Ctrl Pts',(-14.7743757365257,-10.9829867807285,
-32.0301519781897));
#23085=CARTESIAN_POINT('Ctrl Pts',(-14.8053717775399,-10.9826613794175,
-31.9925886551103));
#23086=CARTESIAN_POINT('Ctrl Pts',(-14.8359120760945,-10.9823383122786,
-31.9552882350363));
#23087=CARTESIAN_POINT('Ctrl Pts',(-14.8647424799925,-10.9820346187118,
-31.9198301895941));
#23088=CARTESIAN_POINT('Ctrl Pts',(-14.8881151235516,-10.9817884160739,
-31.8910845549385));
#23089=CARTESIAN_POINT('Ctrl Pts',(-14.9103622122204,-10.9815559991432,
-31.8635480825273));
#23090=CARTESIAN_POINT('Ctrl Pts',(-14.9295448091907,-10.9813532177034,
-31.8397024272756));
#23091=CARTESIAN_POINT('Ctrl Pts',(-14.9340241491796,-10.9813058660849,
-31.8341342136862));
#23092=CARTESIAN_POINT('Ctrl Pts',(-14.9383365738328,-10.9812601269767,
-31.828767395583));
#23093=CARTESIAN_POINT('Ctrl Pts',(-14.9424576833745,-10.9812161967718,
-31.8236337988977));
#23094=CARTESIAN_POINT('Ctrl Pts',(-14.9582275091287,-10.9810480935776,
-31.8039895927923));
#23095=CARTESIAN_POINT('Ctrl Pts',(-14.9711983451166,-10.9809101892904,
-31.7877623777682));
#23096=CARTESIAN_POINT('Ctrl Pts',(-14.9837072819942,-10.9807784220025,
-31.7720714183231));
#23097=CARTESIAN_POINT('Ctrl Pts',(-14.9884664202827,-10.9807282899448,
-31.7661016507393));
#23098=CARTESIAN_POINT('Ctrl Pts',(-14.9931582633649,-10.9806790468918,
-31.7602091524482));
#23099=CARTESIAN_POINT('Ctrl Pts',(-14.9979100596742,-10.9806293709888,
-31.7542341017655));
#23100=CARTESIAN_POINT('Ctrl Pts',(-15.021409518865,-10.9803837045543,-31.7246851795178));
#23101=CARTESIAN_POINT('Ctrl Pts',(-15.0463740278334,-10.9801182073304,
-31.6931166386342));
#23102=CARTESIAN_POINT('Ctrl Pts',(-15.0714170570225,-10.9798494492012,
-31.6612405089451));
#23103=CARTESIAN_POINT('Ctrl Pts',(-15.0831219179881,-10.9797238343441,
-31.6463419252588));
#23104=CARTESIAN_POINT('Ctrl Pts',(-15.0948444972182,-10.9795975106097,
-31.6313766046666));
#23105=CARTESIAN_POINT('Ctrl Pts',(-15.1064463235321,-10.9794721914019,
-31.6165218226231));
#23106=CARTESIAN_POINT('Ctrl Pts',(-15.1505611978316,-10.9789956766749,
-31.5600378842444));
#23107=CARTESIAN_POINT('Ctrl Pts',(-15.1929353022869,-10.9785367290347,
-31.5051554741642));
#23108=CARTESIAN_POINT('Ctrl Pts',(-15.2343464289874,-10.9780875159858,
-31.4509574402444));
#23109=CARTESIAN_POINT('Ctrl Pts',(-15.2613193031693,-10.9777949239214,
-31.4156558953143));
#23110=CARTESIAN_POINT('Ctrl Pts',(-15.2878827680047,-10.9775064610167,
-31.3806439778785));
#23111=CARTESIAN_POINT('Ctrl Pts',(-15.3142425289183,-10.9772199609289,
-31.3456608955525));
#23112=CARTESIAN_POINT('Ctrl Pts',(-15.3732939054579,-10.9765781408221,
-31.2672914758255));
#23113=CARTESIAN_POINT('Ctrl Pts',(-15.4313202365505,-10.9759355338452,
-31.1890657878292));
#23114=CARTESIAN_POINT('Ctrl Pts',(-15.4878015194455,-10.9753044494268,
-31.1117674914703));
#23115=CARTESIAN_POINT('Ctrl Pts',(-15.4952411942292,-10.9752213234318,
-31.1015858143418));
#23116=CARTESIAN_POINT('Ctrl Pts',(-15.5026541229077,-10.9751384005787,
-31.0914202699799));
#23117=CARTESIAN_POINT('Ctrl Pts',(-15.5100391717388,-10.9750557119073,
-31.0812726873302));
#23118=CARTESIAN_POINT('Ctrl Pts',(-15.5982874679543,-10.9740676162925,
-30.9600132481538));
#23119=CARTESIAN_POINT('Ctrl Pts',(-15.6825591504551,-10.9731121230843,
-30.8413209600528));
#23120=CARTESIAN_POINT('Ctrl Pts',(-15.7632953690321,-10.972188594764,-30.7250530519888));
#23121=CARTESIAN_POINT('Ctrl Pts',(-15.7986598306019,-10.9717840665069,
-30.6741248311852));
#23122=CARTESIAN_POINT('Ctrl Pts',(-15.8333455023874,-10.9713856790613,
-30.6236612451356));
#23123=CARTESIAN_POINT('Ctrl Pts',(-15.8673873724091,-10.97099341359,-30.5736479876886));
#23124=CARTESIAN_POINT('Ctrl Pts',(-15.9673454224152,-10.9698415940347,
-30.4267927272207));
#23125=CARTESIAN_POINT('Ctrl Pts',(-16.0617450492493,-10.9687528815947,
-30.2838155048647));
#23126=CARTESIAN_POINT('Ctrl Pts',(-16.1506612084869,-10.9676760144579,
-30.1455868798955));
#23127=CARTESIAN_POINT('Ctrl Pts',(-16.1611582467433,-10.9675488844106,
-30.1292682357157));
#23128=CARTESIAN_POINT('Ctrl Pts',(-16.171578915059,-10.9674218947656,-30.1130157688968));
#23129=CARTESIAN_POINT('Ctrl Pts',(-16.1819233781285,-10.9672949419914,
-30.0968309073119));
#23130=CARTESIAN_POINT('Ctrl Pts',(-16.2315364481711,-10.9666860639048,
-30.0192067071916));
#23131=CARTESIAN_POINT('Ctrl Pts',(-16.2793923636677,-10.9660943054417,
-29.9431372182999));
#23132=CARTESIAN_POINT('Ctrl Pts',(-16.3260432409012,-10.9655148161001,
-29.8678812956408));
#23133=CARTESIAN_POINT('Ctrl Pts',(-16.3731738607474,-10.9649293674765,
-29.7918514652849));
#23134=CARTESIAN_POINT('Ctrl Pts',(-16.4190744635377,-10.9643564403854,
-29.7166518370137));
#23135=CARTESIAN_POINT('Ctrl Pts',(-16.4642695309958,-10.963791207207,-29.6414882817518));
#23136=CARTESIAN_POINT('Ctrl Pts',(-16.5094277561158,-10.9632264347983,
-29.5663859986878));
#23137=CARTESIAN_POINT('Ctrl Pts',(-16.5538815954306,-10.9626693414529,
-29.4913195979892));
#23138=CARTESIAN_POINT('Ctrl Pts',(-16.5981103537249,-10.9621153104412,
-29.4154696542673));
#23139=CARTESIAN_POINT('Ctrl Pts',(-16.6388377764126,-10.9616051388682,
-29.3456243129568));
#23140=CARTESIAN_POINT('Ctrl Pts',(-16.6793739820007,-10.9610975638525,
-29.2751142692358));
#23141=CARTESIAN_POINT('Ctrl Pts',(-16.7200594025532,-10.9605891625373,
-29.2032801797936));
#23142=CARTESIAN_POINT('Ctrl Pts',(-16.7872026810825,-10.9597501462349,
-29.0847321542402));
#23143=CARTESIAN_POINT('Ctrl Pts',(-16.8547549787608,-10.958869085017,-28.962588451492));
#23144=CARTESIAN_POINT('Ctrl Pts',(-16.9221819475447,-10.9579583213532,
-28.8374040527112));
#23145=CARTESIAN_POINT('Ctrl Pts',(-16.9877627758331,-10.9570724942648,
-28.7156471843706));
#23146=CARTESIAN_POINT('Ctrl Pts',(-17.0532248406227,-10.9561585596157,
-28.5910139347375));
#23147=CARTESIAN_POINT('Ctrl Pts',(-17.1181158531816,-10.9552304244608,
-28.4640442336661));
#23148=CARTESIAN_POINT('Ctrl Pts',(-17.1582684078069,-10.9546561230894,
-28.385479303686));
#23149=CARTESIAN_POINT('Ctrl Pts',(-17.1982031112051,-10.9540764360321,
-28.306020380613));
#23150=CARTESIAN_POINT('Ctrl Pts',(-17.2378211560988,-10.9534951838542,
-28.2258009724018));
#23151=CARTESIAN_POINT('Ctrl Pts',(-17.3187396633647,-10.9523079960788,
-28.0619555634823));
#23152=CARTESIAN_POINT('Ctrl Pts',(-17.3983373253644,-10.9511340159956,
-27.8949308227626));
#23153=CARTESIAN_POINT('Ctrl Pts',(-17.4765577152341,-10.9499529124438,
-27.7243403558132));
#23154=CARTESIAN_POINT('Ctrl Pts',(-17.506269286001,-10.9495042769688,-27.6595425359689));
#23155=CARTESIAN_POINT('Ctrl Pts',(-17.5357816349833,-10.9490545506887,
-27.5942301133841));
#23156=CARTESIAN_POINT('Ctrl Pts',(-17.5650897503171,-10.9486023832566,
-27.5283814350935));
#23157=CARTESIAN_POINT('Ctrl Pts',(-17.6202227417346,-10.9477517880248,
-27.4045101259457));
#23158=CARTESIAN_POINT('Ctrl Pts',(-17.6746337620434,-10.9468926580833,
-27.2787412351201));
#23159=CARTESIAN_POINT('Ctrl Pts',(-17.7282897441776,-10.9460147497733,
-27.1509370070713));
#23160=CARTESIAN_POINT('Ctrl Pts',(-17.8120083348943,-10.9446449631518,
-26.9515260665889));
#23161=CARTESIAN_POINT('Ctrl Pts',(-17.8938855233951,-10.9432229183289,
-26.7471595731486));
#23162=CARTESIAN_POINT('Ctrl Pts',(-17.9733997995621,-10.9417605480917,
-26.5381897376435));
#23163=CARTESIAN_POINT('Ctrl Pts',(-18.0432575819081,-10.9404757732479,
-26.3545979351482));
#23164=CARTESIAN_POINT('Ctrl Pts',(-18.111291817236,-10.9391599198208,-26.1674536279432));
#23165=CARTESIAN_POINT('Ctrl Pts',(-18.1771695194573,-10.9378237657563,
-25.9770215685798));
#23166=CARTESIAN_POINT('Ctrl Pts',(-18.222253345625,-10.9369093601905,-25.8466981727777));
#23167=CARTESIAN_POINT('Ctrl Pts',(-18.2663299391122,-10.9359913831761,
-25.7148339983139));
#23168=CARTESIAN_POINT('Ctrl Pts',(-18.3094872514549,-10.9350722468372,
-25.5808827086195));
#23169=CARTESIAN_POINT('Ctrl Pts',(-18.3337511646757,-10.9345554898114,
-25.5055725863592));
#23170=CARTESIAN_POINT('Ctrl Pts',(-18.3577236173779,-10.9340383819365,
-25.4296025074613));
#23171=CARTESIAN_POINT('Ctrl Pts',(-18.381413165326,-10.9335214781098,-25.3528737204677));
#23172=CARTESIAN_POINT('Ctrl Pts',(-18.4047814303502,-10.933011584648,-25.2771855463674));
#23173=CARTESIAN_POINT('Ctrl Pts',(-18.427872367976,-10.9324969933238,-25.2007580767913));
#23174=CARTESIAN_POINT('Ctrl Pts',(-18.450375730642,-10.9319769355855,-25.1246224216137));
#23175=CARTESIAN_POINT('Ctrl Pts',(-18.4595668403536,-10.9317645269868,
-25.0935261285803));
#23176=CARTESIAN_POINT('Ctrl Pts',(-18.4686605117331,-10.9315511989845,
-25.0624786958207));
#23177=CARTESIAN_POINT('Ctrl Pts',(-18.4776380002073,-10.9313368690317,
-25.0315510947673));
#23178=CARTESIAN_POINT('Ctrl Pts',(-18.4931169124059,-10.9309673230802,
-24.9782259779939));
#23179=CARTESIAN_POINT('Ctrl Pts',(-18.5082488072796,-10.9306071761174,
-24.9252567798474));
#23180=CARTESIAN_POINT('Ctrl Pts',(-18.5234459292389,-10.9302447979977,
-24.8711735900628));
#23181=CARTESIAN_POINT('Ctrl Pts',(-18.5386430511983,-10.929882419878,-24.8170904002782));
#23182=CARTESIAN_POINT('Ctrl Pts',(-18.5539057453917,-10.929517809035,-24.7618932313503));
#23183=CARTESIAN_POINT('Ctrl Pts',(-18.5695944441326,-10.9291392096607,
-24.7040976082711));
#23184=CARTESIAN_POINT('Ctrl Pts',(-18.578439413645,-10.9289257630277,-24.6715136105459));
#23185=CARTESIAN_POINT('Ctrl Pts',(-18.587415296767,-10.9287045543102,-24.6381025224163));
#23186=CARTESIAN_POINT('Ctrl Pts',(-18.5958003575095,-10.9284940551771,
-24.6065830797492));
#23187=CARTESIAN_POINT('Ctrl Pts',(-18.6022882357556,-10.9283311830419,
-24.582195145936));
#23188=CARTESIAN_POINT('Ctrl Pts',(-18.60842381135,-10.9281747226424,-24.5589400991744));
#23189=CARTESIAN_POINT('Ctrl Pts',(-18.6138934155914,-10.928033247188,-24.5380829009565));
#23190=CARTESIAN_POINT('Ctrl Pts',(-18.6214623432141,-10.9278374711451,
-24.5092203696373));
#23191=CARTESIAN_POINT('Ctrl Pts',(-18.6277611501458,-10.927674857933,-24.4849506684003));
#23192=CARTESIAN_POINT('Ctrl Pts',(-18.6336120427938,-10.9275253319778,
-24.46226392846));
#23193=CARTESIAN_POINT('Ctrl Pts',(-18.6374536942604,-10.9274271543767,
-24.4473679881299));
#23194=CARTESIAN_POINT('Ctrl Pts',(-18.6411009575673,-10.9273346175753,
-24.4331541271718));
#23195=CARTESIAN_POINT('Ctrl Pts',(-18.6447752301287,-10.9272420325102,
-24.4187672812861));
#23196=CARTESIAN_POINT('Ctrl Pts',(-18.658173954239,-10.9269044087433,-24.3663037322115));
#23197=CARTESIAN_POINT('Ctrl Pts',(-18.671931996563,-10.9265394070403,-24.3115412842675));
#23198=CARTESIAN_POINT('Ctrl Pts',(-18.6856224552987,-10.9261687427435,
-24.2559964007315));
#23199=CARTESIAN_POINT('Ctrl Pts',(-18.6908761737215,-10.9260265001875,
-24.2346810318632));
#23200=CARTESIAN_POINT('Ctrl Pts',(-18.6961204570066,-10.9258834307681,
-24.2132505819483));
#23201=CARTESIAN_POINT('Ctrl Pts',(-18.7013331760317,-10.9257407890816,
-24.19179128942));
#23202=CARTESIAN_POINT('Ctrl Pts',(-18.7256476418695,-10.9250754441054,
-24.0916954982258));
#23203=CARTESIAN_POINT('Ctrl Pts',(-18.7492866304571,-10.9244097239002,
-23.9909739016452));
#23204=CARTESIAN_POINT('Ctrl Pts',(-18.7723907222299,-10.9237398026882,
-23.8888488334567));
#23205=CARTESIAN_POINT('Ctrl Pts',(-18.785007945088,-10.9233739564427,-23.8330779874355));
#23206=CARTESIAN_POINT('Ctrl Pts',(-18.7974647800599,-10.9230068591609,
-23.7768883945236));
#23207=CARTESIAN_POINT('Ctrl Pts',(-18.8097776569184,-10.9226379019942,
-23.7201521264016));
#23208=CARTESIAN_POINT('Ctrl Pts',(-18.8531122284798,-10.9213393751813,
-23.5204715887557));
#23209=CARTESIAN_POINT('Ctrl Pts',(-18.8946667799321,-10.9199938286411,
-23.3140274553016));
#23210=CARTESIAN_POINT('Ctrl Pts',(-18.9337436825687,-10.9186237684762,
-23.1013184466132));
#23211=CARTESIAN_POINT('Ctrl Pts',(-18.9575361077394,-10.9177895914623,
-22.9718081008358));
#23212=CARTESIAN_POINT('Ctrl Pts',(-18.9804104075973,-10.9169463983824,
-22.8399761646898));
#23213=CARTESIAN_POINT('Ctrl Pts',(-19.0022136306823,-10.9160999983685,
-22.7059435918918));
#23214=CARTESIAN_POINT('Ctrl Pts',(-19.0379450665262,-10.914712905842,-22.4862890822236));
#23215=CARTESIAN_POINT('Ctrl Pts',(-19.0708026763577,-10.9133214521391,
-22.2607189990211));
#23216=CARTESIAN_POINT('Ctrl Pts',(-19.1002183321465,-10.9118919558244,
-22.029260594654));
#23217=CARTESIAN_POINT('Ctrl Pts',(-19.1182322116806,-10.9110165453086,
-21.8875175771473));
#23218=CARTESIAN_POINT('Ctrl Pts',(-19.1349545626528,-10.9101267367717,
-21.7435669442387));
#23219=CARTESIAN_POINT('Ctrl Pts',(-19.1502479041963,-10.909213446631,-21.5974215453999));
#23220=CARTESIAN_POINT('Ctrl Pts',(-19.1726022945486,-10.9078784836831,
-21.3837997358982));
#23221=CARTESIAN_POINT('Ctrl Pts',(-19.1918983009319,-10.9065026031999,
-21.1655169855645));
#23222=CARTESIAN_POINT('Ctrl Pts',(-19.2076755958032,-10.9050859067401,
-20.9425207229647));
#23223=CARTESIAN_POINT('Ctrl Pts',(-19.2230496777497,-10.9037054161273,
-20.7252234712534));
#23224=CARTESIAN_POINT('Ctrl Pts',(-19.2350826100736,-10.902286168376,-20.5034503769));
#23225=CARTESIAN_POINT('Ctrl Pts',(-19.2433068500767,-10.9008285807559,
-20.2771797412587));
#23226=CARTESIAN_POINT('Ctrl Pts',(-19.2460526683212,-10.9003419375306,
-20.2016350052946));
#23227=CARTESIAN_POINT('Ctrl Pts',(-19.2483735861253,-10.8998510233925,
-20.1255891739009));
#23228=CARTESIAN_POINT('Ctrl Pts',(-19.2502511278899,-10.8993558624269,
-20.0490421874101));
#23229=CARTESIAN_POINT('Ctrl Pts',(-19.2560205972325,-10.8978342898767,
-19.8138221245841));
#23230=CARTESIAN_POINT('Ctrl Pts',(-19.2576059239977,-10.8962725870942,
-19.5738670844556));
#23231=CARTESIAN_POINT('Ctrl Pts',(-19.2545092468051,-10.8946716057761,
-19.3291931155067));
#23232=CARTESIAN_POINT('Ctrl Pts',(-19.2535705110018,-10.8941862796054,
-19.2550219311978));
#23233=CARTESIAN_POINT('Ctrl Pts',(-19.2522012743261,-10.8936973466615,
-19.1804173600038));
#23234=CARTESIAN_POINT('Ctrl Pts',(-19.2503870230064,-10.8932048380175,
-19.1053805585245));
#23235=CARTESIAN_POINT('Ctrl Pts',(-19.2461730367828,-10.8920608814895,
-18.931091558837));
#23236=CARTESIAN_POINT('Ctrl Pts',(-19.239560707109,-10.8908833122205,-18.7544557124434));
#23237=CARTESIAN_POINT('Ctrl Pts',(-19.2304061797709,-10.8896709171385,
-18.5760371668542));
#23238=CARTESIAN_POINT('Ctrl Pts',(-19.2213406363466,-10.8884703067893,
-18.3993528867146));
#23239=CARTESIAN_POINT('Ctrl Pts',(-19.2097820094267,-10.8872355417648,
-18.2209206202265));
#23240=CARTESIAN_POINT('Ctrl Pts',(-19.1956413925904,-10.8859651174057,
-18.0412935590791));
#23241=CARTESIAN_POINT('Ctrl Pts',(-19.187521338174,-10.8852355937188,-17.9381451937661));
#23242=CARTESIAN_POINT('Ctrl Pts',(-19.1785508246619,-10.884494305616,-17.8346029295615));
#23243=CARTESIAN_POINT('Ctrl Pts',(-19.1687207985616,-10.883740924278,-17.7307718705423));
#23244=CARTESIAN_POINT('Ctrl Pts',(-19.1568134987188,-10.8828283389607,
-17.6049993100098));
#23245=CARTESIAN_POINT('Ctrl Pts',(-19.1436340407139,-10.8819302665265,
-17.4788083477223));
#23246=CARTESIAN_POINT('Ctrl Pts',(-19.1290702081408,-10.8810387610732,
-17.3515776768705));
#23247=CARTESIAN_POINT('Ctrl Pts',(-19.1146458188023,-10.8801557914503,
-17.2255651919727));
#23248=CARTESIAN_POINT('Ctrl Pts',(-19.0988634813097,-10.8792792628298,
-17.0985326415447));
#23249=CARTESIAN_POINT('Ctrl Pts',(-19.0815643135084,-10.8784010452529,
-16.9698846003168));
#23250=CARTESIAN_POINT('Ctrl Pts',(-19.0646381569877,-10.8775417641397,
-16.8440105174181));
#23251=CARTESIAN_POINT('Ctrl Pts',(-19.0462598851492,-10.8766808658263,
-16.7165896999241));
#23252=CARTESIAN_POINT('Ctrl Pts',(-19.0262324739284,-10.8758103496239,
-16.5870747100263));
#23253=CARTESIAN_POINT('Ctrl Pts',(-19.010619920958,-10.8751317306964,-16.4861101061667));
#23254=CARTESIAN_POINT('Ctrl Pts',(-18.9940042623889,-10.8744472597799,
-16.3838730107237));
#23255=CARTESIAN_POINT('Ctrl Pts',(-18.9762708231424,-10.8737529761164,
-16.2801096095009));
#23256=CARTESIAN_POINT('Ctrl Pts',(-18.9595897991214,-10.8730998956672,
-16.1825041893543));
#23257=CARTESIAN_POINT('Ctrl Pts',(-18.9419181585679,-10.8724293683887,
-16.0835468776155));
#23258=CARTESIAN_POINT('Ctrl Pts',(-18.9233610314765,-10.8717487333904,
-15.9841088518448));
#23259=CARTESIAN_POINT('Ctrl Pts',(-18.9049150093806,-10.8710721734813,
-15.8852661801586));
#23260=CARTESIAN_POINT('Ctrl Pts',(-18.8855940389526,-10.8703856251267,
-15.7859486743702));
#23261=CARTESIAN_POINT('Ctrl Pts',(-18.8655523421064,-10.869696471038,-15.6870034322058));
#23262=CARTESIAN_POINT('Ctrl Pts',(-18.8530540046045,-10.8692667030169,
-15.6252995235861));
#23263=CARTESIAN_POINT('Ctrl Pts',(-18.8402763995463,-10.8688359252255,
-15.5637402089897));
#23264=CARTESIAN_POINT('Ctrl Pts',(-18.8272669942269,-10.8684059656301,
-15.5025288904102));
#23265=CARTESIAN_POINT('Ctrl Pts',(-18.7974944119191,-10.8674219846466,
-15.3624441612593));
#23266=CARTESIAN_POINT('Ctrl Pts',(-18.7664997551996,-10.8664723761318,
-15.2241801540996));
#23267=CARTESIAN_POINT('Ctrl Pts',(-18.7342418615193,-10.8655396724021,
-15.0871640040477));
#23268=CARTESIAN_POINT('Ctrl Pts',(-18.7070629467557,-10.86475382211,-14.9717209345032));
#23269=CARTESIAN_POINT('Ctrl Pts',(-18.6789863112781,-10.8639799489174,
-14.8571637665301));
#23270=CARTESIAN_POINT('Ctrl Pts',(-18.6499590615936,-10.8632068980612,
-14.7431546094905));
#23271=CARTESIAN_POINT('Ctrl Pts',(-18.5864801812132,-10.8615163347677,
-14.4938311730415));
#23272=CARTESIAN_POINT('Ctrl Pts',(-18.5184539834854,-10.8598035205394,
-14.247130498096));
#23273=CARTESIAN_POINT('Ctrl Pts',(-18.4461869129288,-10.8580732313313,
-14.0035330533393));
#23274=CARTESIAN_POINT('Ctrl Pts',(-18.3739198423721,-10.8563429421233,
-13.7599356085827));
#23275=CARTESIAN_POINT('Ctrl Pts',(-18.2974120730755,-10.8545951775159,
-13.5194416640182));
#23276=CARTESIAN_POINT('Ctrl Pts',(-18.2170166450976,-10.8528356542391,
-13.2825016051687));
#23277=CARTESIAN_POINT('Ctrl Pts',(-18.1261281697119,-10.8508464815703,
-13.0146366127398));
#23278=CARTESIAN_POINT('Ctrl Pts',(-18.0302652825138,-10.8488565110198,
-12.7512994673376));
#23279=CARTESIAN_POINT('Ctrl Pts',(-17.9297825742518,-10.8468712830226,
-12.4925858448513));
#23280=CARTESIAN_POINT('Ctrl Pts',(-17.8175990567587,-10.8446548831703,
-12.2037460564353));
#23281=CARTESIAN_POINT('Ctrl Pts',(-17.6996589458975,-10.8424443688559,
-11.9206691898532));
#23282=CARTESIAN_POINT('Ctrl Pts',(-17.5765561940385,-10.8402485360905,
-11.6434142340146));
#23283=CARTESIAN_POINT('Ctrl Pts',(-17.4509627309947,-10.8380082755187,
-11.3605496389996));
#23284=CARTESIAN_POINT('Ctrl Pts',(-17.3199955635634,-10.8357832956953,
-11.0837448166501));
#23285=CARTESIAN_POINT('Ctrl Pts',(-17.1842393831805,-10.8335845887942,
-10.8130340098628));
#23286=CARTESIAN_POINT('Ctrl Pts',(-17.1505432751876,-10.8330388466778,
-10.7458407479824));
#23287=CARTESIAN_POINT('Ctrl Pts',(-17.1165519074762,-10.8324947310489,
-10.6790227990717));
#23288=CARTESIAN_POINT('Ctrl Pts',(-17.0822737987526,-10.8319524254408,
-10.6125804353338));
#23289=CARTESIAN_POINT('Ctrl Pts',(-16.937435406997,-10.8296609725272,-10.3318355090073));
#23290=CARTESIAN_POINT('Ctrl Pts',(-16.7874869674416,-10.8273779043635,
-10.0577852684423));
#23291=CARTESIAN_POINT('Ctrl Pts',(-16.6330868758627,-10.8251030439,-9.79049317245456));
#23292=CARTESIAN_POINT('Ctrl Pts',(-16.4768877892332,-10.8228016778646,
-9.52008671848408));
#23293=CARTESIAN_POINT('Ctrl Pts',(-16.3161326804771,-10.8205087123623,
-9.25659671983654));
#23294=CARTESIAN_POINT('Ctrl Pts',(-16.1514649349838,-10.8182241475604,
-9.00005118925968));
#23295=CARTESIAN_POINT('Ctrl Pts',(-15.9706207924827,-10.8157151549137,
-8.71830350181362));
#23296=CARTESIAN_POINT('Ctrl Pts',(-15.7850571456856,-10.8132162789821,
-8.44493081388823));
#23297=CARTESIAN_POINT('Ctrl Pts',(-15.5955781795221,-10.8107278018308,
-8.17992563026525));
#23298=CARTESIAN_POINT('Ctrl Pts',(-15.4173875108018,-10.8083875768619,
-7.93070825358097));
#23299=CARTESIAN_POINT('Ctrl Pts',(-15.2357359211408,-10.8060565830443,
-7.68889394453973));
#23300=CARTESIAN_POINT('Ctrl Pts',(-15.0512573836532,-10.8037353131743,
-7.45444342099914));
#23301=CARTESIAN_POINT('Ctrl Pts',(-14.8647921498431,-10.8013890449583,
-7.21746804009969));
#23302=CARTESIAN_POINT('Ctrl Pts',(-14.6754387184968,-10.7990527118445,
-6.98801578479896));
#23303=CARTESIAN_POINT('Ctrl Pts',(-14.4838135297955,-10.7967270048305,
-6.76600867675982));
#23304=CARTESIAN_POINT('Ctrl Pts',(-14.3711226693461,-10.7953593040269,
-6.63545082995289));
#23305=CARTESIAN_POINT('Ctrl Pts',(-14.257645432738,-10.7939952815111,-6.50746709979092));
#23306=CARTESIAN_POINT('Ctrl Pts',(-14.1435012009223,-10.7926351054323,
-6.38203594986398));
#23307=CARTESIAN_POINT('Ctrl Pts',(-14.067374880314,-10.7917279619122,-6.29838203427207));
#23308=CARTESIAN_POINT('Ctrl Pts',(-13.9909497536648,-10.7908225051096,
-6.21586108632566));
#23309=CARTESIAN_POINT('Ctrl Pts',(-13.914252894311,-10.7899187056833,-6.13445850316325));
#23310=CARTESIAN_POINT('Ctrl Pts',(-13.8777969235429,-10.7894891067956,
-6.0957657820112));
#23311=CARTESIAN_POINT('Ctrl Pts',(-13.841279930782,-10.7890598870097,-6.05732615283143));
#23312=CARTESIAN_POINT('Ctrl Pts',(-13.8047053750783,-10.7886310508691,
-6.01913868106068));
#23313=CARTESIAN_POINT('Ctrl Pts',(-13.6083934019394,-10.786329295802,-5.8141694671284));
#23314=CARTESIAN_POINT('Ctrl Pts',(-13.4104272544709,-10.7840385657058,
-5.61646574086874));
#23315=CARTESIAN_POINT('Ctrl Pts',(-13.2113997572547,-10.7817585092293,
-5.42578791469774));
#23316=CARTESIAN_POINT('Ctrl Pts',(-13.0093211076771,-10.7794434987902,
-5.23218693917447));
#23317=CARTESIAN_POINT('Ctrl Pts',(-12.8061482389567,-10.7771394929214,
-5.04582884330295));
#23318=CARTESIAN_POINT('Ctrl Pts',(-12.602449236326,-10.7748464602971,-4.86645072685604));
#23319=CARTESIAN_POINT('Ctrl Pts',(-12.3955036872926,-10.7725168814122,
-4.68421368929934));
#23320=CARTESIAN_POINT('Ctrl Pts',(-12.1880150173104,-10.7701986296065,
-4.50918080050121));
#23321=CARTESIAN_POINT('Ctrl Pts',(-11.9805264313495,-10.7678919979849,
-4.34106539742258));
#23322=CARTESIAN_POINT('Ctrl Pts',(-11.767853355199,-10.7655277308603,-4.16874931673109));
#23323=CARTESIAN_POINT('Ctrl Pts',(-11.5551803504506,-10.763175672843,-4.00370063881981));
#23324=CARTESIAN_POINT('Ctrl Pts',(-11.3430383194779,-10.7608364628575,
-3.8456006636294));
#23325=CARTESIAN_POINT('Ctrl Pts',(-11.1503685001982,-10.7587119655897,
-3.70201245761288));
#23326=CARTESIAN_POINT('Ctrl Pts',(-10.958135867409,-10.7565980711618,-3.56415568064195));
#23327=CARTESIAN_POINT('Ctrl Pts',(-10.7667015252123,-10.7544954681402,
-3.43178576519671));
#23328=CARTESIAN_POINT('Ctrl Pts',(-10.6322247930545,-10.7530184542454,
-3.33879997455527));
#23329=CARTESIAN_POINT('Ctrl Pts',(-10.4981474891954,-10.7515470847772,
-3.24852596215542));
#23330=CARTESIAN_POINT('Ctrl Pts',(-10.3645877609316,-10.750081680694,-3.16087867120434));
#23331=CARTESIAN_POINT('Ctrl Pts',(-10.1466198314345,-10.747690158204,-3.01783930759532));
#23332=CARTESIAN_POINT('Ctrl Pts',(-9.93003091067384,-10.7453144870748,
-2.8817946323871));
#23333=CARTESIAN_POINT('Ctrl Pts',(-9.71528033840849,-10.7429561684434,
-2.75236301837223));
#23334=CARTESIAN_POINT('Ctrl Pts',(-9.49467563211408,-10.7405335616791,
-2.61940307841136));
#23335=CARTESIAN_POINT('Ctrl Pts',(-9.27601082111287,-10.7381292679552,
-2.49342151336054));
#23336=CARTESIAN_POINT('Ctrl Pts',(-9.05972871912743,-10.7357451835262,
-2.37400084940802));
#23337=CARTESIAN_POINT('Ctrl Pts',(-8.839938777928,-10.733322432075,-2.25264332390232));
#23338=CARTESIAN_POINT('Ctrl Pts',(-8.62260930128886,-10.7309205530395,
-2.13806107788512));
#23339=CARTESIAN_POINT('Ctrl Pts',(-8.40815057069699,-10.728541780236,-2.0298145683103));
#23340=CARTESIAN_POINT('Ctrl Pts',(-8.1884770318493,-10.7261051648629,-1.91893592158613));
#23341=CARTESIAN_POINT('Ctrl Pts',(-7.97181543960355,-10.7236927953071,
-1.81470469270652));
#23342=CARTESIAN_POINT('Ctrl Pts',(-7.75855204889828,-10.7213072920908,
-1.71664972269017));
#23343=CARTESIAN_POINT('Ctrl Pts',(-7.68419818153755,-10.7204755910231,
-1.68246304765632));
#23344=CARTESIAN_POINT('Ctrl Pts',(-7.6102569147526,-10.7196471574654,-1.64902715467587));
#23345=CARTESIAN_POINT('Ctrl Pts',(-7.53674314913934,-10.7188221077591,
-1.61632217462662));
#23346=CARTESIAN_POINT('Ctrl Pts',(-7.53674300878708,-10.7188226824637,
-1.61632244814012));
#23347=CARTESIAN_POINT('Ctrl Pts',(-7.25699417184364,-10.715901133004,-1.49114905395101));
#23348=CARTESIAN_POINT('Ctrl Pts',(-6.97664883981482,-10.7131323871206,
-1.37393008262874));
#23349=CARTESIAN_POINT('Ctrl Pts',(-6.69623456148158,-10.7105315476333,
-1.26431554985778));
#23350=CARTESIAN_POINT('Ctrl Pts',(-6.41178650035538,-10.707893294853,-1.15312420288614));
#23351=CARTESIAN_POINT('Ctrl Pts',(-6.12726738265696,-10.7054278065891,
-1.04975761735399));
#23352=CARTESIAN_POINT('Ctrl Pts',(-5.84317430718853,-10.7031483359904,
-0.953858432489335));
#23353=CARTESIAN_POINT('Ctrl Pts',(-5.55489013176249,-10.7008352373665,
-0.856544489208067));
#23354=CARTESIAN_POINT('Ctrl Pts',(-5.26704454608526,-10.698713677855,-0.766919865272689));
#23355=CARTESIAN_POINT('Ctrl Pts',(-4.98010396738295,-10.6967950517926,
-0.684619767991746));
#23356=CARTESIAN_POINT('Ctrl Pts',(-4.68661917125182,-10.6948326678686,
-0.600442662817899));
#23357=CARTESIAN_POINT('Ctrl Pts',(-4.39408107759961,-10.6930825746049,
-0.523927946013584));
#23358=CARTESIAN_POINT('Ctrl Pts',(-4.10293491821077,-10.6915545059989,
-0.454694875842376));
#23359=CARTESIAN_POINT('Ctrl Pts',(-3.80785922746539,-10.6900058134097,
-0.384527383177949));
#23360=CARTESIAN_POINT('Ctrl Pts',(-3.5142131526371,-10.6886851701234,-0.321839387291897));
#23361=CARTESIAN_POINT('Ctrl Pts',(-3.22240718335207,-10.6876003254115,
-0.266244853322251));
#23362=CARTESIAN_POINT('Ctrl Pts',(-2.92468372594322,-10.6864934813015,
-0.209522926395839));
#23363=CARTESIAN_POINT('Ctrl Pts',(-2.62887566508202,-10.6856320892211,
-0.16018502567165));
#23364=CARTESIAN_POINT('Ctrl Pts',(-2.33536591961376,-10.6850220329188,
-0.117832471938064));
#23365=CARTESIAN_POINT('Ctrl Pts',(-2.22761078192577,-10.6847980652249,
-0.102283736914907));
#23366=CARTESIAN_POINT('Ctrl Pts',(-2.1201649149796,-10.6846079510783,-0.0876766106511814));
#23367=CARTESIAN_POINT('Ctrl Pts',(-2.0130455657785,-10.6844519075035,-0.0739917562559482));
#23368=CARTESIAN_POINT('Ctrl Pts',(-1.71118857603712,-10.6840121844833,
-0.0354285183012511));
#23369=CARTESIAN_POINT('Ctrl Pts',(-1.41185944114944,-10.6838416691787,
-0.00417865067122514));
#23370=CARTESIAN_POINT('Ctrl Pts',(-1.11542256134563,-10.6839428601682,
0.0201722570841389));
#23371=CARTESIAN_POINT('Ctrl Pts',(-0.814148776168093,-10.6840457022722,
0.044920494067415));
#23372=CARTESIAN_POINT('Ctrl Pts',(-0.515862268511002,-10.6844291806517,
0.0625428405353343));
#23373=CARTESIAN_POINT('Ctrl Pts',(-0.220892939615457,-10.6850936591966,
0.073463313757468));
#23374=CARTESIAN_POINT('Ctrl Pts',(0.0813819186292947,-10.6857745949356,
0.0846542552277083));
#23375=CARTESIAN_POINT('Ctrl Pts',(0.380173323326599,-10.6867506153648,
0.0888073044595826));
#23376=CARTESIAN_POINT('Ctrl Pts',(0.675179590530615,-10.6880198781467,
0.0863664473611168));
#23377=CARTESIAN_POINT('Ctrl Pts',(0.97463004512631,-10.6893082620195,0.0838888194291203));
#23378=CARTESIAN_POINT('Ctrl Pts',(1.27018062748556,-10.6908987789104,0.074617163764862));
#23379=CARTESIAN_POINT('Ctrl Pts',(1.56156812496043,-10.6927873719682,0.0590024813454304));
#23380=CARTESIAN_POINT('Ctrl Pts',(1.85920874186035,-10.6947164938682,0.0430527108566784));
#23381=CARTESIAN_POINT('Ctrl Pts',(2.15250580569168,-10.6969566127819,0.020484814950887));
#23382=CARTESIAN_POINT('Ctrl Pts',(2.44123077854873,-10.699501356064,-0.00823522581489398));
#23383=CARTESIAN_POINT('Ctrl Pts',(2.47797834415218,-10.6998252390998,-0.0118905784216697));
#23384=CARTESIAN_POINT('Ctrl Pts',(2.51465191250885,-10.7001540541994,-0.0156456095151762));
#23385=CARTESIAN_POINT('Ctrl Pts',(2.55125106949494,-10.700487786036,-0.0194993757490422));
#23386=CARTESIAN_POINT('Ctrl Pts',(2.64124301210636,-10.701308383524,-0.0289752199573572));
#23387=CARTESIAN_POINT('Ctrl Pts',(2.72994131240596,-10.7022151993051,-0.0386652538771524));
#23388=CARTESIAN_POINT('Ctrl Pts',(2.81833341716339,-10.703146749339,-0.0489524066827617));
#23389=CARTESIAN_POINT('Ctrl Pts',(2.88003223702635,-10.7037969831794,-0.0561329709378823));
#23390=CARTESIAN_POINT('Ctrl Pts',(2.94158083998269,-10.7044593318449,-0.063604052427419));
#23391=CARTESIAN_POINT('Ctrl Pts',(3.00330111316331,-10.7051137463041,-0.0714903168552954));
#23392=CARTESIAN_POINT('Origin',(75.,10.,-47.5001180435356));
#23393=CARTESIAN_POINT('Origin',(75.,10.,-37.7617694830787));
#23394=CARTESIAN_POINT('Ctrl Pts',(-0.517909241043958,-11.0688846045636,
-39.1898793383183));
#23395=CARTESIAN_POINT('Ctrl Pts',(-0.563548764202823,-11.0687221134677,
-39.1870790383212));
#23396=CARTESIAN_POINT('Ctrl Pts',(-0.609188287361688,-11.0685596223717,
-39.184278738324));
#23397=CARTESIAN_POINT('Ctrl Pts',(-0.654827810520553,-11.0683971312758,
-39.1814784383268));
#23398=CARTESIAN_POINT('Ctrl Pts',(-1.27684369177434,-11.0661825585711,
-39.143313467487));
#23399=CARTESIAN_POINT('Ctrl Pts',(-1.89632807418015,-11.0637446309091,
-39.0766934399607));
#23400=CARTESIAN_POINT('Ctrl Pts',(-2.65823467125627,-11.0605341738061,
-38.9590437018323));
#23401=CARTESIAN_POINT('Ctrl Pts',(-2.80628727875838,-11.059899616946,-38.9344917459996));
#23402=CARTESIAN_POINT('Ctrl Pts',(-6.63961971800745,-11.0432282008482,
-38.2546374532204));
#23403=CARTESIAN_POINT('Ctrl Pts',(-10.1738667554278,-11.0225219127018,
-36.5293962657759));
#23404=CARTESIAN_POINT('Ctrl Pts',(-12.9723764719384,-11.0005764394526,
-33.9393990739683));
#23405=CARTESIAN_POINT('Ctrl Pts',(-13.0089092935547,-11.0002882712896,
-33.9054970105976));
#23406=CARTESIAN_POINT('Ctrl Pts',(-13.045316209817,-11.,-33.8713832705779));
#23407=CARTESIAN_POINT('Ctrl Pts',(-0.518292653277225,-11.0643894509986,
-39.1949069023479));
#23408=CARTESIAN_POINT('Ctrl Pts',(-0.563940766513203,-11.064238148801,
-39.1920785047403));
#23409=CARTESIAN_POINT('Ctrl Pts',(-0.60958887974918,-11.0640868466035,
-39.1892501071328));
#23410=CARTESIAN_POINT('Ctrl Pts',(-0.655236992985157,-11.0639355444059,
-39.1864217095253));
#23411=CARTESIAN_POINT('Ctrl Pts',(-1.27736994742497,-11.0618734639274,
-39.1478737995425));
#23412=CARTESIAN_POINT('Ctrl Pts',(-1.89694156299935,-11.0596012974302,
-39.0808975366463));
#23413=CARTESIAN_POINT('Ctrl Pts',(-2.65892590774217,-11.0566058566155,
-38.9628331437628));
#23414=CARTESIAN_POINT('Ctrl Pts',(-2.80699223300352,-11.0560138227832,
-38.9382019963487));
#23415=CARTESIAN_POINT('Ctrl Pts',(-6.64064566979661,-11.0404539834564,
-38.2563222603289));
#23416=CARTESIAN_POINT('Ctrl Pts',(-10.1743782769269,-11.0210812430239,
-36.5299425902336));
#23417=CARTESIAN_POINT('Ctrl Pts',(-12.972389644877,-11.0005395971324,-33.9394127414876));
#23418=CARTESIAN_POINT('Ctrl Pts',(-13.0089158667634,-11.0002698449194,
-33.9055037905557));
#23419=CARTESIAN_POINT('Ctrl Pts',(-13.045316209817,-11.,-33.8713832705779));
#23420=CARTESIAN_POINT('Ctrl Pts',(-0.518676065510493,-11.0598942974335,
-39.1999344663774));
#23421=CARTESIAN_POINT('Ctrl Pts',(-0.564332768823582,-11.0597541841344,
-39.1970779711595));
#23422=CARTESIAN_POINT('Ctrl Pts',(-0.609989472136672,-11.0596140708352,
-39.1942214759416));
#23423=CARTESIAN_POINT('Ctrl Pts',(-0.655646175449762,-11.059473957536,
-39.1913649807237));
#23424=CARTESIAN_POINT('Ctrl Pts',(-1.27789620307561,-11.0575643692836,
-39.1524341315981));
#23425=CARTESIAN_POINT('Ctrl Pts',(-1.89755505181856,-11.0554579639513,
-39.0851016333318));
#23426=CARTESIAN_POINT('Ctrl Pts',(-2.65961714422807,-11.0526775394249,
-38.9666225856934));
#23427=CARTESIAN_POINT('Ctrl Pts',(-2.80769718724866,-11.0521280286205,
-38.9419122466977));
#23428=CARTESIAN_POINT('Ctrl Pts',(-6.64167162158578,-11.0376797660645,
-38.2580070674376));
#23429=CARTESIAN_POINT('Ctrl Pts',(-10.1748897984261,-11.0196405733459,
-36.5304889146912));
#23430=CARTESIAN_POINT('Ctrl Pts',(-12.9724028178156,-11.0005027548121,
-33.9394264090071));
#23431=CARTESIAN_POINT('Ctrl Pts',(-13.008922439972,-11.0002514185491,-33.9055105705137));
#23432=CARTESIAN_POINT('Ctrl Pts',(-13.045316209817,-11.,-33.8713832705779));
#23433=CARTESIAN_POINT('Ctrl Pts',(-0.51905947774376,-11.0553991438685,
-39.204962030407));
#23434=CARTESIAN_POINT('Ctrl Pts',(-0.564724771133962,-11.0552702194677,
-39.2020774375786));
#23435=CARTESIAN_POINT('Ctrl Pts',(-0.610390064524164,-11.0551412950669,
-39.1991928447504));
#23436=CARTESIAN_POINT('Ctrl Pts',(-0.656055357914366,-11.0550123706661,
-39.1963082519221));
#23437=CARTESIAN_POINT('Ctrl Pts',(-1.27842245872624,-11.0532552746399,
-39.1569944636536));
#23438=CARTESIAN_POINT('Ctrl Pts',(-1.89816854063776,-11.0513146304724,
-39.0893057300174));
#23439=CARTESIAN_POINT('Ctrl Pts',(-2.66030838071398,-11.0487492222343,
-38.9704120276239));
#23440=CARTESIAN_POINT('Ctrl Pts',(-2.80840214149379,-11.0482422344577,
-38.9456224970467));
#23441=CARTESIAN_POINT('Ctrl Pts',(-6.64269757337494,-11.0349055486727,
-38.2596918745462));
#23442=CARTESIAN_POINT('Ctrl Pts',(-10.1754013199252,-11.018199903668,-36.5310352391489));
#23443=CARTESIAN_POINT('Ctrl Pts',(-12.9724159907542,-11.0004659124919,
-33.9394400765265));
#23444=CARTESIAN_POINT('Ctrl Pts',(-13.0089290131807,-11.0002329921789,
-33.9055173504718));
#23445=CARTESIAN_POINT('Ctrl Pts',(-13.045316209817,-11.,-33.8713832705779));
#23446=CARTESIAN_POINT('Ctrl Pts',(-0.522591932058253,-11.0139843865201,
-39.2512819928564));
#23447=CARTESIAN_POINT('Ctrl Pts',(-0.568336367563193,-11.0139585476991,
-39.2481385310709));
#23448=CARTESIAN_POINT('Ctrl Pts',(-0.614080803068134,-11.0139327088781,
-39.2449950692854));
#23449=CARTESIAN_POINT('Ctrl Pts',(-0.659825238573074,-11.0139068700571,
-39.2418516074999));
#23450=CARTESIAN_POINT('Ctrl Pts',(-1.28327095828445,-11.0135547156981,
-39.199009723594));
#23451=CARTESIAN_POINT('Ctrl Pts',(-1.90382073699001,-11.0131412626087,
-39.1280389215718));
#23452=CARTESIAN_POINT('Ctrl Pts',(-2.66667688201651,-11.0125568428456,
-39.005324921203));
#23453=CARTESIAN_POINT('Ctrl Pts',(-2.81489702728168,-11.0124416283099,
-38.9798057825969));
#23454=CARTESIAN_POINT('Ctrl Pts',(-6.65214987434407,-11.0093461237382,
-38.2752143425938));
#23455=CARTESIAN_POINT('Ctrl Pts',(-10.1801140707709,-11.0049267230597,
-36.5360686366783));
#23456=CARTESIAN_POINT('Ctrl Pts',(-12.9725373556971,-11.0001264767572,
-33.9395659981423));
#23457=CARTESIAN_POINT('Ctrl Pts',(-13.0089895734792,-11.0000632263097,
-33.9055798155943));
#23458=CARTESIAN_POINT('Ctrl Pts',(-13.045316209817,-11.,-33.8713832705779));
#23459=CARTESIAN_POINT('Ctrl Pts',(-0.525657167845137,-10.9638122336213,
-39.2897790961312));
#23460=CARTESIAN_POINT('Ctrl Pts',(-0.571467038675626,-10.9639726310434,
-39.2864303044326));
#23461=CARTESIAN_POINT('Ctrl Pts',(-0.617276909506115,-10.9641330284655,
-39.2830815127341));
#23462=CARTESIAN_POINT('Ctrl Pts',(-0.663086780336604,-10.9642934258876,
-39.2797327210356));
#23463=CARTESIAN_POINT('Ctrl Pts',(-1.28742431067327,-10.9664794641492,
-39.234092419049));
#23464=CARTESIAN_POINT('Ctrl Pts',(-1.90865290972451,-10.9685302096797,
-39.1605142808414));
#23465=CARTESIAN_POINT('Ctrl Pts',(-2.67213016560269,-10.9709344397103,
-39.0347643880101));
#23466=CARTESIAN_POINT('Ctrl Pts',(-2.82046089534209,-10.9713977110804,
-39.0086636524498));
#23467=CARTESIAN_POINT('Ctrl Pts',(-6.66033114652791,-10.983236092211,-38.2892147628338));
#23468=CARTESIAN_POINT('Ctrl Pts',(-10.1848073085911,-10.9915659377223,
-36.5411015260429));
#23469=CARTESIAN_POINT('Ctrl Pts',(-12.9726584225856,-10.9997874792995,
-33.9396914132287));
#23470=CARTESIAN_POINT('Ctrl Pts',(-13.0090501337777,-10.9998934604405,
-33.9056422807168));
#23471=CARTESIAN_POINT('Ctrl Pts',(-13.045316209817,-11.,-33.8713832705779));
#23472=CARTESIAN_POINT('Ctrl Pts',(-0.528045582653745,-10.9083076004911,
-39.3178256941276));
#23473=CARTESIAN_POINT('Ctrl Pts',(-0.573904593534719,-10.9086979215029,
-39.3143594551436));
#23474=CARTESIAN_POINT('Ctrl Pts',(-0.619763604415693,-10.9090882425146,
-39.3108932161596));
#23475=CARTESIAN_POINT('Ctrl Pts',(-0.665622615296667,-10.9094785635263,
-39.3074269771756));
#23476=CARTESIAN_POINT('Ctrl Pts',(-1.29062986980422,-10.9147982042954,
-39.2601859994651));
#23477=CARTESIAN_POINT('Ctrl Pts',(-1.91240725689793,-10.9198212787588,
-39.1850324753045));
#23478=CARTESIAN_POINT('Ctrl Pts',(-2.67641938118484,-10.9257792241786,
-39.0573887893832));
#23479=CARTESIAN_POINT('Ctrl Pts',(-2.8248473760637,-10.9269262305953,-39.0309196741988));
#23480=CARTESIAN_POINT('Ctrl Pts',(-6.66707504564607,-10.9563740603159,
-38.3020165103395));
#23481=CARTESIAN_POINT('Ctrl Pts',(-10.1895097422544,-10.9781562008763,
-36.5460787569823));
#23482=CARTESIAN_POINT('Ctrl Pts',(-12.9727789287801,-10.9994485694856,
-33.9398168238704));
#23483=CARTESIAN_POINT('Ctrl Pts',(-13.0091106940761,-10.9997236945713,
-33.9057047458393));
#23484=CARTESIAN_POINT('Ctrl Pts',(-13.045316209817,-11.,-33.8713832705779));
#23485=CARTESIAN_POINT('Ctrl Pts',(-0.528916096721113,-10.8880776288087,
-39.3280479377721));
#23486=CARTESIAN_POINT('Ctrl Pts',(-0.574793017851625,-10.8885517508913,
-39.3245388923569));
#23487=CARTESIAN_POINT('Ctrl Pts',(-0.620669938982136,-10.8890258729742,
-39.3210298469419));
#23488=CARTESIAN_POINT('Ctrl Pts',(-0.666546860112644,-10.889499995057,
-39.3175208015267));
#23489=CARTESIAN_POINT('Ctrl Pts',(-1.2917982113784,-10.8959617511132,-39.2696964198235));
#23490=CARTESIAN_POINT('Ctrl Pts',(-1.91377561720807,-10.9020681609084,
-39.1939687091235));
#23491=CARTESIAN_POINT('Ctrl Pts',(-2.67798268689236,-10.909321341656,-39.0656347856774));
#23492=CARTESIAN_POINT('Ctrl Pts',(-2.82644613234364,-10.9107175514246,
-39.0390314058571));
#23493=CARTESIAN_POINT('Ctrl Pts',(-6.66953301862049,-10.9465835597049,
-38.3066824089304));
#23494=CARTESIAN_POINT('Ctrl Pts',(-10.1912236550303,-10.9732687062407,
-36.547892826102));
#23495=CARTESIAN_POINT('Ctrl Pts',(-12.9728228501028,-10.9993250458166,
-33.9398625327345));
#23496=CARTESIAN_POINT('Ctrl Pts',(-13.0091327667042,-10.9996618193992,
-33.9057275127254));
#23497=CARTESIAN_POINT('Ctrl Pts',(-13.045316209817,-11.,-33.8713832705779));
#23498=CARTESIAN_POINT('Ctrl Pts',(-0.529786610788492,-10.8678476571263,
-39.3382701814167));
#23499=CARTESIAN_POINT('Ctrl Pts',(-0.575681442168529,-10.8684055802808,
-39.3347183295701));
#23500=CARTESIAN_POINT('Ctrl Pts',(-0.621576273548568,-10.8689635034348,
-39.3311664777232));
#23501=CARTESIAN_POINT('Ctrl Pts',(-0.667471104928634,-10.8695214265889,
-39.3276146258766));
#23502=CARTESIAN_POINT('Ctrl Pts',(-1.29296655295257,-10.8771252979309,
-39.2792068401819));
#23503=CARTESIAN_POINT('Ctrl Pts',(-1.91514397751821,-10.8843150430569,
-39.2029049429434));
#23504=CARTESIAN_POINT('Ctrl Pts',(-2.67954599259997,-10.8928634591334,
-39.0738807819726));
#23505=CARTESIAN_POINT('Ctrl Pts',(-2.82804488862378,-10.894508872255,-39.0471431375164));
#23506=CARTESIAN_POINT('Ctrl Pts',(-6.67199099159491,-10.9367930590939,
-38.3113483075225));
#23507=CARTESIAN_POINT('Ctrl Pts',(-10.1929375678072,-10.9683812116063,
-36.5497068952217));
#23508=CARTESIAN_POINT('Ctrl Pts',(-12.9728667714256,-10.9992015221464,
-33.9399082415987));
#23509=CARTESIAN_POINT('Ctrl Pts',(-13.0091548393322,-10.9995999442273,
-33.9057502796114));
#23510=CARTESIAN_POINT('Ctrl Pts',(-13.045316209817,-11.,-33.8713832705779));
#23511=CARTESIAN_POINT('Ctrl Pts',(-0.530657124855806,-10.847617685444,
-39.3484924250611));
#23512=CARTESIAN_POINT('Ctrl Pts',(-0.576569866485436,-10.8482594096678,
-39.3448977667837));
#23513=CARTESIAN_POINT('Ctrl Pts',(-0.62248260811506,-10.848901133893,-39.3413031085068));
#23514=CARTESIAN_POINT('Ctrl Pts',(-0.668395349744549,-10.8495428581145,
-39.3377084502291));
#23515=CARTESIAN_POINT('Ctrl Pts',(-1.29413489452676,-10.8582888447487,
-39.2887172605435));
#23516=CARTESIAN_POINT('Ctrl Pts',(-1.91651233782834,-10.8665619252116,
-39.2118411767575));
#23517=CARTESIAN_POINT('Ctrl Pts',(-2.68110929830703,-10.8764055766107,
-39.0821267782659));
#23518=CARTESIAN_POINT('Ctrl Pts',(-2.82964364490274,-10.8783001930792,
-39.0552548691659));
#23519=CARTESIAN_POINT('Ctrl Pts',(-6.6744489645694,-10.9270025584866,-38.3160142061121));
#23520=CARTESIAN_POINT('Ctrl Pts',(-10.1946514805781,-10.9634937169692,
-36.5515209643418));
#23521=CARTESIAN_POINT('Ctrl Pts',(-12.9729106927484,-10.9990779984823,
-33.9399539504589));
#23522=CARTESIAN_POINT('Ctrl Pts',(-13.009176911958,-10.9995380690557,-33.9057730464991));
#23523=CARTESIAN_POINT('Ctrl Pts',(-13.045316209817,-11.,-33.8713832705779));
#23524=CARTESIAN_POINT('',(-2.14457915169699,-10.9492894052265,-39.1256779082711));
#23525=CARTESIAN_POINT('Ctrl Pts',(-2.5332382640827,-10.9258689782496,-39.0844389019706));
#23526=CARTESIAN_POINT('Ctrl Pts',(-2.40382128738936,-10.9331092612552,
-39.098686890357));
#23527=CARTESIAN_POINT('Ctrl Pts',(-2.27425636278589,-10.9409734332479,
-39.1124386314541));
#23528=CARTESIAN_POINT('Ctrl Pts',(-2.14457915169699,-10.9492894052265,
-39.1256779082711));
#23529=CARTESIAN_POINT('',(-0.655238797471231,-11.0625970395886,-39.1864179952655));
#23530=CARTESIAN_POINT('Ctrl Pts',(-2.144579151697,-10.9492894052265,-39.1256779082711));
#23531=CARTESIAN_POINT('Ctrl Pts',(-1.97754855750114,-10.960000784113,-39.1427307447326));
#23532=CARTESIAN_POINT('Ctrl Pts',(-1.81018778612524,-10.9714490771433,
-39.156693933017));
#23533=CARTESIAN_POINT('Ctrl Pts',(-1.64259666002064,-10.9832798449599,
-39.167552848927));
#23534=CARTESIAN_POINT('Ctrl Pts',(-1.47819441620153,-10.9948854998675,
-39.1782051440845));
#23535=CARTESIAN_POINT('Ctrl Pts',(-1.31357092787354,-11.0068583283663,
-39.1858694859684));
#23536=CARTESIAN_POINT('Ctrl Pts',(-1.14882341262901,-11.0188797311232,
-39.1905824938544));
#23537=CARTESIAN_POINT('Ctrl Pts',(-0.995540386444248,-11.0300645856614,
-39.1949675318329));
#23538=CARTESIAN_POINT('Ctrl Pts',(-0.842150325100622,-11.0412910221931,
-39.1967981007739));
#23539=CARTESIAN_POINT('Ctrl Pts',(-0.688728647947298,-11.0523255970713,
-39.196148315985));
#23540=CARTESIAN_POINT('Ctrl Pts',(-0.67725378877315,-11.0531509054314,
-39.1960997166666));
#23541=CARTESIAN_POINT('Ctrl Pts',(-0.665778750071931,-11.053975153793,
-39.1960372625031));
#23542=CARTESIAN_POINT('Ctrl Pts',(-0.654303561981051,-11.0547982512057,
-39.1959609942748));
#23543=CARTESIAN_POINT('Ctrl Pts',(-0.655640280587918,-11.0550218585813,
-39.1947491886675));
#23544=CARTESIAN_POINT('Ctrl Pts',(-1.15172715323806,-11.0534473912304,
-39.1635777328994));
#23545=CARTESIAN_POINT('Ctrl Pts',(-1.6465682780135,-11.0520333743537,-39.1143144189026));
#23546=CARTESIAN_POINT('Ctrl Pts',(-2.13892095203163,-11.050684879035,-39.0470251189656));
#23547=CARTESIAN_POINT('Ctrl Pts',(-2.62829304323509,-11.0493445471776,
-38.9801431720128));
#23548=CARTESIAN_POINT('Ctrl Pts',(-3.11520737389016,-11.048068847402,-38.8954527562891));
#23549=CARTESIAN_POINT('Ctrl Pts',(-3.59843444858429,-11.0467621397364,
-38.7929681907853));
#23550=CARTESIAN_POINT('Ctrl Pts',(-4.07551987389119,-11.0454720398743,
-38.6917861687479));
#23551=CARTESIAN_POINT('Ctrl Pts',(-4.54901175035406,-11.0441516300365,
-38.5732592696908));
#23552=CARTESIAN_POINT('Ctrl Pts',(-5.01770877237725,-11.0427078648466,
-38.4373539070114));
#23553=CARTESIAN_POINT('Ctrl Pts',(-5.17490787158781,-11.0422236317991,
-38.3917717940745));
#23554=CARTESIAN_POINT('Ctrl Pts',(-5.33156740566505,-11.0417255195073,
-38.3442343828716));
#23555=CARTESIAN_POINT('Ctrl Pts',(-5.48764141695063,-11.0412100161141,
-38.2947392449));
#23556=CARTESIAN_POINT('Ctrl Pts',(-5.96321021451535,-11.039639240001,-38.1439239806766));
#23557=CARTESIAN_POINT('Ctrl Pts',(-6.43334515390081,-11.0379069126084,
-37.9749347564891));
#23558=CARTESIAN_POINT('Ctrl Pts',(-6.89692795773726,-11.0359142089917,
-37.7883673763573));
#23559=CARTESIAN_POINT('Ctrl Pts',(-7.0333264219648,-11.0353279022721,-37.7334742614395));
#23560=CARTESIAN_POINT('Ctrl Pts',(-7.16915744247422,-11.034719062725,-37.6770591616772));
#23561=CARTESIAN_POINT('Ctrl Pts',(-7.30439193029525,-11.0340851966268,
-37.6191366385711));
#23562=CARTESIAN_POINT('Ctrl Pts',(-7.72321628586067,-11.0321220985712,
-37.4397492367071));
#23563=CARTESIAN_POINT('Ctrl Pts',(-8.13623517388452,-11.0300732418586,
-37.2458117885068));
#23564=CARTESIAN_POINT('Ctrl Pts',(-8.54232502304407,-11.0279640701511,
-37.0378490262507));
#23565=CARTESIAN_POINT('Ctrl Pts',(-8.95481189768161,-11.0258216732221,
-36.8266102818655));
#23566=CARTESIAN_POINT('Ctrl Pts',(-9.36014906640889,-11.0236170987793,
-36.6009009456533));
#23567=CARTESIAN_POINT('Ctrl Pts',(-9.7571616256833,-11.0213830632804,-36.3613244266652));
#23568=CARTESIAN_POINT('Ctrl Pts',(-10.1552198895538,-11.0191431434811,
-36.1211168791084));
#23569=CARTESIAN_POINT('Ctrl Pts',(-10.5449089623036,-11.0168736634924,
-35.8669692355893));
#23570=CARTESIAN_POINT('Ctrl Pts',(-10.9250571858492,-11.0146127916921,
-35.5995405157168));
#23571=CARTESIAN_POINT('Ctrl Pts',(-11.3027866513993,-11.0123663050747,
-35.333813356747));
#23572=CARTESIAN_POINT('Ctrl Pts',(-11.6710956606826,-11.0101283699493,
-35.0549739205212));
#23573=CARTESIAN_POINT('Ctrl Pts',(-12.0288568609588,-11.0079407293367,
-34.7637145127508));
#23574=CARTESIAN_POINT('Ctrl Pts',(-12.3788867342791,-11.0058003642945,
-34.4787493082329));
#23575=CARTESIAN_POINT('Ctrl Pts',(-12.7188192650283,-11.0037081931007,
-34.1818955557471));
#23576=CARTESIAN_POINT('Ctrl Pts',(-13.0476279703691,-11.0017066758958,
-33.8738398697118));
#23577=CARTESIAN_POINT('Ctrl Pts',(3.0033037964121,-10.7050927448714,-0.0714804820322879));
#23578=CARTESIAN_POINT('Ctrl Pts',(6.86892313952804,-10.7437373578255,-0.562715563718715));
#23579=CARTESIAN_POINT('Ctrl Pts',(13.0361576365558,-10.789669114863,-3.40815096174493));
#23580=CARTESIAN_POINT('Ctrl Pts',(18.5935894720211,-10.8430580490771,-10.8467371310321));
#23581=CARTESIAN_POINT('Ctrl Pts',(19.8965699270249,-10.8700090658482,-15.9841749896865));
#23582=CARTESIAN_POINT('Ctrl Pts',(20.0286803247341,-10.8832442172075,-18.5812543114981));
#23583=CARTESIAN_POINT('Ctrl Pts',(2.99665565631755,-10.7955099554359,-0.117077211995801));
#23584=CARTESIAN_POINT('Ctrl Pts',(6.85376178432469,-10.8251177357142,-0.602039360765123));
#23585=CARTESIAN_POINT('Ctrl Pts',(13.0122518864661,-10.8585080461662,-3.43546900531529));
#23586=CARTESIAN_POINT('Ctrl Pts',(18.568088447764,-10.8960372366249,-10.857519763716));
#23587=CARTESIAN_POINT('Ctrl Pts',(19.874088462638,-10.9143384295158,-15.9877801855877));
#23588=CARTESIAN_POINT('Ctrl Pts',(20.0082937645508,-10.9232534987102,-18.582092606652));
#23589=CARTESIAN_POINT('Ctrl Pts',(2.99107056835093,-10.9787246006987,-0.14730248401955));
#23590=CARTESIAN_POINT('Ctrl Pts',(6.84237623682683,-10.9872580030727,-0.633347333134795));
#23591=CARTESIAN_POINT('Ctrl Pts',(12.9898846429131,-10.9930600053288,-3.46200383014805));
#23592=CARTESIAN_POINT('Ctrl Pts',(18.5391229653597,-10.9970144387855,-10.8703174335864));
#23593=CARTESIAN_POINT('Ctrl Pts',(19.8462446550935,-10.9978053088902,-15.9922188721131));
#23594=CARTESIAN_POINT('Ctrl Pts',(19.9821023846145,-10.9981056836642,-18.583052481605));
#23595=CARTESIAN_POINT('Ctrl Pts',(2.99769726632596,-11.1489799022395,-0.0822361483385364));
#23596=CARTESIAN_POINT('Ctrl Pts',(6.86010336883893,-11.1447490776474,-0.590573582761685));
#23597=CARTESIAN_POINT('Ctrl Pts',(13.0057204791969,-11.1289812668076,-3.44740566861997));
#23598=CARTESIAN_POINT('Ctrl Pts',(18.540613950709,-11.1022250993139,-10.8709646701894));
#23599=CARTESIAN_POINT('Ctrl Pts',(19.8405481185601,-11.085296268637,-15.9931121081232));
#23600=CARTESIAN_POINT('Ctrl Pts',(19.9741293974752,-11.0767018918143,-18.5830659602803));
#23601=CARTESIAN_POINT('Ctrl Pts',(3.00246746958309,-11.2120371407134,-0.0398810563794008));
#23602=CARTESIAN_POINT('Ctrl Pts',(6.87230718655699,-11.2059775293813,-0.560124088687964));
#23603=CARTESIAN_POINT('Ctrl Pts',(13.0191754709767,-11.1841687079162,-3.43389693676506));
#23604=CARTESIAN_POINT('Ctrl Pts',(18.5468210930593,-11.1466019233232,-10.8690160747249));
#23605=CARTESIAN_POINT('Ctrl Pts',(19.8422323559314,-11.1226167282075,-15.9928361586182));
#23606=CARTESIAN_POINT('Ctrl Pts',(19.9741208538881,-11.1103852176729,-18.5828981790053));
#23607=CARTESIAN_POINT('',(3.00246747466187,-11.2120371853528,-0.0398810272441328));
#23608=CARTESIAN_POINT('Ctrl Pts',(3.00330231963021,-10.7051137544871,-0.0714904685892884));
#23609=CARTESIAN_POINT('Ctrl Pts',(3.00087784646667,-10.7374213051426,-0.0881681813133772));
#23610=CARTESIAN_POINT('Ctrl Pts',(2.99892802073432,-10.7716496399585,-0.100960066178565));
#23611=CARTESIAN_POINT('Ctrl Pts',(2.997463224963,-10.80693048036,-0.109849036234711));
#23612=CARTESIAN_POINT('Ctrl Pts',(2.99587983096161,-10.8450678590642,-0.119457708065198));
#23613=CARTESIAN_POINT('Ctrl Pts',(2.99486327074686,-10.8844337508008,-0.124505332652398));
#23614=CARTESIAN_POINT('Ctrl Pts',(2.99442072059136,-10.9238966446716,-0.125020516354395));
#23615=CARTESIAN_POINT('Ctrl Pts',(2.99397640763101,-10.9635167306263,-0.12553775218161));
#23616=CARTESIAN_POINT('Ctrl Pts',(2.99411069789172,-11.0032325667122,-0.121486453493986));
#23617=CARTESIAN_POINT('Ctrl Pts',(2.99482447639343,-11.0418920500964,-0.112946854758411));
#23618=CARTESIAN_POINT('Ctrl Pts',(2.99549368968783,-11.0781378044494,-0.104940431212416));
#23619=CARTESIAN_POINT('Ctrl Pts',(2.99667223467966,-11.1134535734796,-0.0929892238008095));
#23620=CARTESIAN_POINT('Ctrl Pts',(2.99835567372206,-11.1469082076758,-0.0771988319914753));
#23621=CARTESIAN_POINT('Ctrl Pts',(2.99949571968242,-11.169564104094,-0.066505381298305));
#23622=CARTESIAN_POINT('Ctrl Pts',(3.00086721475225,-11.1913668479857,-0.0540520067319496));
#23623=CARTESIAN_POINT('Ctrl Pts',(3.00246747090519,-11.2120371415809,-0.0398810578294758));
#23624=CARTESIAN_POINT('',(19.9741208539061,-11.1103852176712,-18.5828981793573));
#23625=CARTESIAN_POINT('Ctrl Pts',(3.00246747065578,-11.2120371407117,-0.0398810565236076));
#23626=CARTESIAN_POINT('Ctrl Pts',(4.0972810487347,-11.2103228204165,-0.187062639632316));
#23627=CARTESIAN_POINT('Ctrl Pts',(5.17762755252002,-11.2078887775636,-0.430727989500588));
#23628=CARTESIAN_POINT('Ctrl Pts',(6.22961833093568,-11.2049654798557,-0.763386781606809));
#23629=CARTESIAN_POINT('Ctrl Pts',(7.38105025133052,-11.20176585267,-1.12749068792427));
#23630=CARTESIAN_POINT('Ctrl Pts',(8.49851424920815,-11.1979815058388,-1.59820784200738));
#23631=CARTESIAN_POINT('Ctrl Pts',(9.56385758303544,-11.1938981877483,-2.16574276452263));
#23632=CARTESIAN_POINT('Ctrl Pts',(10.6486914705876,-11.1897401649798,-2.74366079035002));
#23633=CARTESIAN_POINT('Ctrl Pts',(11.679481012825,-11.1852730724938,-3.42197299770117));
#23634=CARTESIAN_POINT('Ctrl Pts',(12.6370922951604,-11.1807636486213,-4.19034987994621));
#23635=CARTESIAN_POINT('Ctrl Pts',(12.9167329859677,-11.1794468111632,-4.41473053012747));
#23636=CARTESIAN_POINT('Ctrl Pts',(13.1901335832644,-11.1781260948755,-4.64679145540698));
#23637=CARTESIAN_POINT('Ctrl Pts',(13.4568181389123,-11.1768074579706,-4.88627531703477));
#23638=CARTESIAN_POINT('Ctrl Pts',(13.9396567034064,-11.1744200353143,-5.3198663950293));
#23639=CARTESIAN_POINT('Ctrl Pts',(14.4004799855434,-11.1720396405688,-5.77778983503353));
#23640=CARTESIAN_POINT('Ctrl Pts',(14.8375068781272,-11.1696775813138,-6.25735564471842));
#23641=CARTESIAN_POINT('Ctrl Pts',(15.6966775693793,-11.1650339035051,-7.20015549342277));
#23642=CARTESIAN_POINT('Ctrl Pts',(16.4641395076794,-11.1599272005979,-8.22710996231577));
#23643=CARTESIAN_POINT('Ctrl Pts',(17.1262353115922,-11.1545701462407,-9.31784931589271));
#23644=CARTESIAN_POINT('Ctrl Pts',(17.474267357577,-11.1517541993984,-9.89119874148658));
#23645=CARTESIAN_POINT('Ctrl Pts',(17.793185668918,-11.148868294106,-10.4821729284966));
#23646=CARTESIAN_POINT('Ctrl Pts',(18.0810054395362,-11.1459375558909,-11.0878137224852));
#23647=CARTESIAN_POINT('Ctrl Pts',(18.220190381443,-11.1445202987396,-11.3806917223063));
#23648=CARTESIAN_POINT('Ctrl Pts',(18.3521028068376,-11.1430924937005,-11.6769995454349));
#23649=CARTESIAN_POINT('Ctrl Pts',(18.4766432396157,-11.1416570335789,-11.9763644358948));
#23650=CARTESIAN_POINT('Ctrl Pts',(18.7953652953905,-11.1379834250106,-12.7424946892257));
#23651=CARTESIAN_POINT('Ctrl Pts',(19.0657081254159,-11.134247142995,-13.5284075140231));
#23652=CARTESIAN_POINT('Ctrl Pts',(19.2861155680371,-11.1304623758644,-14.327942470146));
#23653=CARTESIAN_POINT('Ctrl Pts',(19.5082399285581,-11.1266481263608,-15.133705600152));
#23654=CARTESIAN_POINT('Ctrl Pts',(19.6796482363308,-11.1227846346254,-15.9533049342355));
#23655=CARTESIAN_POINT('Ctrl Pts',(19.7986998710194,-11.1188860008659,-16.7804564975419));
#23656=CARTESIAN_POINT('Ctrl Pts',(19.8847208530769,-11.1160690357268,-17.3781164118474));
#23657=CARTESIAN_POINT('Ctrl Pts',(19.9434064144221,-11.1132337146663,-17.9797197034677));
#23658=CARTESIAN_POINT('Ctrl Pts',(19.9741208538881,-11.1103852176729,-18.5828981790053));
#23659=CARTESIAN_POINT('Origin',(20.3528920214936,-11.0813758628725,-18.5637556539817));
#23660=CARTESIAN_POINT('Ctrl Pts',(8.98012209232929,-11.,-37.3220076958008));
#23661=CARTESIAN_POINT('Ctrl Pts',(8.93412983667874,-11.0004444783423,-37.3442175357407));
#23662=CARTESIAN_POINT('Ctrl Pts',(8.88805000592717,-11.0008883486404,-37.366240608906));
#23663=CARTESIAN_POINT('Ctrl Pts',(7.48580820869282,-11.0143509982356,-38.0298576201759));
#23664=CARTESIAN_POINT('Ctrl Pts',(5.32132348013618,-11.0332802114614,-38.7582274244003));
#23665=CARTESIAN_POINT('Ctrl Pts',(1.60978825259387,-11.061005650374,-39.3062111352109));
#23666=CARTESIAN_POINT('Ctrl Pts',(-0.64458293613823,-11.0748885831762,
-39.2372389748583));
#23667=CARTESIAN_POINT('Ctrl Pts',(-2.12973977348513,-11.0819372704145,
-39.0074771806471));
#23668=CARTESIAN_POINT('Ctrl Pts',(-2.25764833680672,-11.082544335901,-38.9876890341936));
#23669=CARTESIAN_POINT('Ctrl Pts',(-2.38555690012832,-11.0831514013874,
-38.9679008877402));
#23670=CARTESIAN_POINT('Ctrl Pts',(-2.51346546344992,-11.0837584668739,
-38.9481127412868));
#23671=CARTESIAN_POINT('Ctrl Pts',(8.98012209232929,-11.,-37.3220076958008));
#23672=CARTESIAN_POINT('Ctrl Pts',(8.93419020820089,-11.0001825692203,-37.3443356819351));
#23673=CARTESIAN_POINT('Ctrl Pts',(8.88817050740154,-11.0003640232666,-37.3664800033236));
#23674=CARTESIAN_POINT('Ctrl Pts',(7.48773848279266,-11.0058966895314,-38.0337747198966));
#23675=CARTESIAN_POINT('Ctrl Pts',(5.3255526436687,-11.0137681680601,-38.770065785728));
#23676=CARTESIAN_POINT('Ctrl Pts',(1.61310647926723,-11.0260383059436,-39.3373744049448));
#23677=CARTESIAN_POINT('Ctrl Pts',(-0.645868563823525,-11.0328842421523,
-39.2834816611803));
#23678=CARTESIAN_POINT('Ctrl Pts',(-2.13714009902263,-11.0369925972166,
-39.0649480409571));
#23679=CARTESIAN_POINT('Ctrl Pts',(-2.26557528835284,-11.0373464277217,
-39.0461269166843));
#23680=CARTESIAN_POINT('Ctrl Pts',(-2.39401047768306,-11.0377002582268,
-39.0273057924116));
#23681=CARTESIAN_POINT('Ctrl Pts',(-2.52244566701327,-11.0380540887318,
-39.0084846681389));
#23682=CARTESIAN_POINT('Ctrl Pts',(8.98012209232929,-11.,-37.3220076958008));
#23683=CARTESIAN_POINT('Ctrl Pts',(8.93425034402398,-10.9999199383662,-37.3444543500477));
#23684=CARTESIAN_POINT('Ctrl Pts',(8.8882905673255,-10.9998398400464,-37.3667171230197));
#23685=CARTESIAN_POINT('Ctrl Pts',(7.4896554799954,-10.9974023059289,-38.0377107740146));
#23686=CARTESIAN_POINT('Ctrl Pts',(5.32937840989765,-10.9937461060337,-38.7809328298786));
#23687=CARTESIAN_POINT('Ctrl Pts',(1.61593898865434,-10.9870638088175,-39.3639393010585));
#23688=CARTESIAN_POINT('Ctrl Pts',(-0.646761793261432,-10.982626956255,
-39.3218460221354));
#23689=CARTESIAN_POINT('Ctrl Pts',(-2.14306008801418,-10.9791270787467,
-39.1124469505132));
#23690=CARTESIAN_POINT('Ctrl Pts',(-2.27192820508408,-10.9788256531379,
-39.0944125357373));
#23691=CARTESIAN_POINT('Ctrl Pts',(-2.40079632215398,-10.9785242275291,
-39.0763781209613));
#23692=CARTESIAN_POINT('Ctrl Pts',(-2.52966443922387,-10.9782228019202,
-39.0583437061853));
#23693=CARTESIAN_POINT('Ctrl Pts',(8.98012209232929,-11.,-37.3220076958008));
#23694=CARTESIAN_POINT('Ctrl Pts',(8.93431076375544,-10.9996576873575,-37.3445726654082));
#23695=CARTESIAN_POINT('Ctrl Pts',(8.88841016959383,-10.9993150435056,-37.3669545782233));
#23696=CARTESIAN_POINT('Ctrl Pts',(7.49155928779676,-10.9888964922574,-38.0415746132852));
#23697=CARTESIAN_POINT('Ctrl Pts',(5.33273018594784,-10.973218926901,-38.7908743504185));
#23698=CARTESIAN_POINT('Ctrl Pts',(1.61818172867914,-10.9453444282415,-39.3850503066516));
#23699=CARTESIAN_POINT('Ctrl Pts',(-0.647457475332956,-10.9272022433242,
-39.3501032442151));
#23700=CARTESIAN_POINT('Ctrl Pts',(-2.14694286399843,-10.9137839591064,
-39.1455058225149));
#23701=CARTESIAN_POINT('Ctrl Pts',(-2.27608546830987,-10.9126283145217,
-39.1278849479979));
#23702=CARTESIAN_POINT('Ctrl Pts',(-2.40522807262132,-10.911472669937,-39.1102640734809));
#23703=CARTESIAN_POINT('Ctrl Pts',(-2.53437067693277,-10.9103170253522,
-39.0926431989638));
#23704=CARTESIAN_POINT('',(-0.131676106469913,-11.070562916711,-39.2052688836399));
#23705=CARTESIAN_POINT('Ctrl Pts',(8.98010576860119,-11.0000001571871,-37.3220155789038));
#23706=CARTESIAN_POINT('Ctrl Pts',(8.93411930356006,-11.0004429774202,-37.344223471226));
#23707=CARTESIAN_POINT('Ctrl Pts',(8.88804526489117,-11.0008852653616,-37.3662446255013));
#23708=CARTESIAN_POINT('Ctrl Pts',(8.84188669643117,-11.001326979224,-37.3880901968495));
#23709=CARTESIAN_POINT('Ctrl Pts',(7.78370301530051,-11.0114532551567,-37.8888992097127));
#23710=CARTESIAN_POINT('Ctrl Pts',(6.67258814299185,-11.021371196064,-38.2945892978966));
#23711=CARTESIAN_POINT('Ctrl Pts',(5.53666292795735,-11.0307476871136,-38.5950039503184));
#23712=CARTESIAN_POINT('Ctrl Pts',(5.21689424910528,-11.0333872166491,-38.6795721905875));
#23713=CARTESIAN_POINT('Ctrl Pts',(4.89515939254303,-11.0359841499783,-38.7557978591366));
#23714=CARTESIAN_POINT('Ctrl Pts',(4.57208549055328,-11.0385317703634,-38.8234542233072));
#23715=CARTESIAN_POINT('Ctrl Pts',(3.83671530344031,-11.0443305800713,-38.9774514136502));
#23716=CARTESIAN_POINT('Ctrl Pts',(3.09440759318157,-11.0498734550196,-39.0870520985725));
#23717=CARTESIAN_POINT('Ctrl Pts',(2.34904932124037,-11.0551129591892,-39.1524551481217));
#23718=CARTESIAN_POINT('Ctrl Pts',(1.52417693743999,-11.0609114086825,-39.2248353328199));
#23719=CARTESIAN_POINT('Ctrl Pts',(0.695567836841044,-11.066338484678,-39.2430855572933));
#23720=CARTESIAN_POINT('Ctrl Pts',(-0.131699138900345,-11.0712398055573,
-39.2060024220684));
#23721=CARTESIAN_POINT('Origin',(0.774212229838732,-12.3116584600835,-19.4757612481531));
#23722=CARTESIAN_POINT('Ctrl Pts',(20.0257967531149,-10.8813974302736,-18.511929172676));
#23723=CARTESIAN_POINT('Ctrl Pts',(20.0960686248425,-10.8880660292437,-19.8040080971556));
#23724=CARTESIAN_POINT('Ctrl Pts',(20.039000480032,-10.8947133977088,-21.1157003868041));
#23725=CARTESIAN_POINT('Ctrl Pts',(19.4887908419277,-10.9141933914584,-24.9327916307199));
#23726=CARTESIAN_POINT('Ctrl Pts',(18.2072056143869,-10.9331480560367,-28.5844734111535));
#23727=CARTESIAN_POINT('Ctrl Pts',(14.4743380002609,-10.965311155285,-33.7658718893931));
#23728=CARTESIAN_POINT('Ctrl Pts',(11.3838809530368,-10.9852803561368,-36.1332757141437));
#23729=CARTESIAN_POINT('Ctrl Pts',(9.07174338488134,-10.9994397071709,-37.2773637548289));
#23730=CARTESIAN_POINT('Ctrl Pts',(9.02600185818379,-10.9997195564316,-37.2997603299233));
#23731=CARTESIAN_POINT('Ctrl Pts',(8.98012209232673,-11.,-37.3220076958021));
#23732=CARTESIAN_POINT('Ctrl Pts',(19.9895266393795,-10.9519907429732,-18.5135510522544));
#23733=CARTESIAN_POINT('Ctrl Pts',(20.0616642519829,-10.9548862018188,-19.8031687174199));
#23734=CARTESIAN_POINT('Ctrl Pts',(20.0066887865439,-10.9577167451674,-21.112764999677));
#23735=CARTESIAN_POINT('Ctrl Pts',(19.4631837715924,-10.9659229757377,-24.9248917495041));
#23736=CARTESIAN_POINT('Ctrl Pts',(18.1889749317761,-10.9736770936299,-28.5741209019916));
#23737=CARTESIAN_POINT('Ctrl Pts',(14.4672958132956,-10.9864858807962,-33.757367842858));
#23738=CARTESIAN_POINT('Ctrl Pts',(11.3818725285335,-10.9942704219241,-36.129187096258));
#23739=CARTESIAN_POINT('Ctrl Pts',(9.07166874827784,-10.9997819080064,-37.2772073051261));
#23740=CARTESIAN_POINT('Ctrl Pts',(9.02596480670901,-10.9998908403365,-37.299681877513));
#23741=CARTESIAN_POINT('Ctrl Pts',(8.98012209232673,-11.,-37.3220076958021));
#23742=CARTESIAN_POINT('Ctrl Pts',(19.9703926699493,-11.0313312333209,-18.514196120764));
#23743=CARTESIAN_POINT('Ctrl Pts',(20.0425697850277,-11.0295007076814,-19.8025860376876));
#23744=CARTESIAN_POINT('Ctrl Pts',(19.98792068943,-11.0276449296431,-21.1109442108388));
#23745=CARTESIAN_POINT('Ctrl Pts',(19.4461707865079,-11.0222058675181,-24.9197725659646));
#23746=CARTESIAN_POINT('Ctrl Pts',(18.1752595973628,-11.016869625591,-28.5664819886159));
#23747=CARTESIAN_POINT('Ctrl Pts',(14.4608561031637,-11.0082374401004,-33.7499267973155));
#23748=CARTESIAN_POINT('Ctrl Pts',(11.3798741744773,-11.003276932297,-36.1251242216598));
#23749=CARTESIAN_POINT('Ctrl Pts',(9.07159428678172,-11.0001242424306,-37.2770511363064));
#23750=CARTESIAN_POINT('Ctrl Pts',(9.0259277552342,-11.0000621242412,-37.2996034251027));
#23751=CARTESIAN_POINT('Ctrl Pts',(8.98012209232673,-11.,-37.3220076958021));
#23752=CARTESIAN_POINT('Ctrl Pts',(19.9704798589863,-11.1107115168088,-18.5137943792647));
#23753=CARTESIAN_POINT('Ctrl Pts',(20.0406503753175,-11.1046279878791,-19.8023313314753));
#23754=CARTESIAN_POINT('Ctrl Pts',(19.9843272289401,-11.0984093826095,-21.1104077999929));
#23755=CARTESIAN_POINT('Ctrl Pts',(19.4387227123086,-11.0799186176422,-24.9177747375473));
#23756=CARTESIAN_POINT('Ctrl Pts',(18.1664726757958,-11.0614048586299,-28.5618320358591));
#23757=CARTESIAN_POINT('Ctrl Pts',(14.4550204402421,-11.0305439340978,-33.7435914194708));
#23758=CARTESIAN_POINT('Ctrl Pts',(11.3778857585824,-11.0122998662348,-36.1210852145009));
#23759=CARTESIAN_POINT('Ctrl Pts',(9.07152000264769,-11.0004667089425,-37.2768952741383));
#23760=CARTESIAN_POINT('Ctrl Pts',(9.02589070375944,-11.000233408146,-37.2995249726924));
#23761=CARTESIAN_POINT('Ctrl Pts',(8.98012209232673,-11.,-37.3220076958021));
#23762=CARTESIAN_POINT('Ctrl Pts',(19.9741208539061,-11.1103852176712,-18.5828981793573));
#23763=CARTESIAN_POINT('Ctrl Pts',(20.0028293735608,-11.1077227522845,-19.1466838589081));
#23764=CARTESIAN_POINT('Ctrl Pts',(20.0073361519274,-11.1050354627247,-19.7139081516794));
#23765=CARTESIAN_POINT('Ctrl Pts',(19.9874929714903,-11.1023265057291,-20.2815986388371));
#23766=CARTESIAN_POINT('Ctrl Pts',(19.9677343303085,-11.0996290898879,-20.8468705554859));
#23767=CARTESIAN_POINT('Ctrl Pts',(19.9238328059847,-11.0969101864613,-21.4126057914083));
#23768=CARTESIAN_POINT('Ctrl Pts',(19.8555911349764,-11.0941740399584,-21.9758721740037));
#23769=CARTESIAN_POINT('Ctrl Pts',(19.8384149052974,-11.0934853598591,-22.1176446806699));
#23770=CARTESIAN_POINT('Ctrl Pts',(19.8196964382287,-11.0927955931575,-22.2592607483807));
#23771=CARTESIAN_POINT('Ctrl Pts',(19.7994320723237,-11.0921048193086,-22.4006735207476));
#23772=CARTESIAN_POINT('Ctrl Pts',(19.7185413117542,-11.0893474065046,-22.9651612902936));
#23773=CARTESIAN_POINT('Ctrl Pts',(19.613115474782,-11.0865770361242,-23.5254081368946));
#23774=CARTESIAN_POINT('Ctrl Pts',(19.4837776351657,-11.0837935213319,-24.0798561145464));
#23775=CARTESIAN_POINT('Ctrl Pts',(19.4675734824649,-11.0834447873584,-24.1493203929135));
#23776=CARTESIAN_POINT('Ctrl Pts',(19.450993934612,-11.0830958486445,-24.218693622967));
#23777=CARTESIAN_POINT('Ctrl Pts',(19.4340401645317,-11.0827467061853,-24.2879727165696));
#23778=CARTESIAN_POINT('Ctrl Pts',(19.2902957038001,-11.0797864622827,-24.8753633619972));
#23779=CARTESIAN_POINT('Ctrl Pts',(19.119825266153,-11.0768047278437,-25.4552922602908));
#23780=CARTESIAN_POINT('Ctrl Pts',(18.9235139219931,-11.0738311299914,-26.025872710751));
#23781=CARTESIAN_POINT('Ctrl Pts',(18.7243530745977,-11.0708143696986,-26.6047352645538));
#23782=CARTESIAN_POINT('Ctrl Pts',(18.4985953968297,-11.0678060226491,-27.1739766434664));
#23783=CARTESIAN_POINT('Ctrl Pts',(18.2471135974123,-11.0648250294044,-27.7316166262795));
#23784=CARTESIAN_POINT('Ctrl Pts',(17.9923921927733,-11.0618056348069,-28.296440164341));
#23785=CARTESIAN_POINT('Ctrl Pts',(17.7112793007456,-11.0588143375939,-28.849362085751));
#23786=CARTESIAN_POINT('Ctrl Pts',(17.4046343047755,-11.0558580498534,-29.3883048619489));
#23787=CARTESIAN_POINT('Ctrl Pts',(17.3760290447932,-11.0555822736937,-29.4385799306158));
#23788=CARTESIAN_POINT('Ctrl Pts',(17.3472015724156,-11.0553067929054,-29.488733334634));
#23789=CARTESIAN_POINT('Ctrl Pts',(17.3181525661693,-11.0550316073652,-29.5387633760639));
#23790=CARTESIAN_POINT('Ctrl Pts',(17.3074880862732,-11.054930581167,-29.5571304198968));
#23791=CARTESIAN_POINT('Ctrl Pts',(17.2967937486069,-11.0548295947521,-29.5754808372306));
#23792=CARTESIAN_POINT('Ctrl Pts',(17.2860696040526,-11.0547286481561,-29.5938145294559));
#23793=CARTESIAN_POINT('Ctrl Pts',(16.8312481114173,-11.0504474039759,-30.3713644049894));
#23794=CARTESIAN_POINT('Ctrl Pts',(16.3228304539043,-11.0460982186776,-31.1188573054284));
#23795=CARTESIAN_POINT('Ctrl Pts',(15.7649931157984,-11.0417045091581,-31.8283381820197));
#23796=CARTESIAN_POINT('Ctrl Pts',(15.5514457318236,-11.0400225400432,-32.0999366836378));
#23797=CARTESIAN_POINT('Ctrl Pts',(15.3306565215996,-11.0383343987436,-32.365964800875));
#23798=CARTESIAN_POINT('Ctrl Pts',(15.1028611999387,-11.0366427011857,-32.6259767231388));
#23799=CARTESIAN_POINT('Ctrl Pts',(14.6605852426527,-11.0333581861598,-33.1308028143268));
#23800=CARTESIAN_POINT('Ctrl Pts',(14.1918983829937,-11.0300596752947,-33.6129498972907));
#23801=CARTESIAN_POINT('Ctrl Pts',(13.6999332638283,-11.0267774757685,-34.0700404064618));
#23802=CARTESIAN_POINT('Ctrl Pts',(13.2655701471951,-11.0238795743522,-34.4736122257074));
#23803=CARTESIAN_POINT('Ctrl Pts',(12.8130684603611,-11.0210913137789,-34.8575973014248));
#23804=CARTESIAN_POINT('Ctrl Pts',(12.3445804072127,-11.0183330947896,-35.2204209427335));
#23805=CARTESIAN_POINT('Ctrl Pts',(11.8791890918982,-11.0155931078151,-35.5808462951433));
#23806=CARTESIAN_POINT('Ctrl Pts',(11.3980221340581,-11.0128828710491,-35.9203898266148));
#23807=CARTESIAN_POINT('Ctrl Pts',(10.9031723959626,-11.0101720697561,-36.2374999906768));
#23808=CARTESIAN_POINT('Ctrl Pts',(10.4160301165345,-11.0075034901463,-36.5496710524327));
#23809=CARTESIAN_POINT('Ctrl Pts',(9.91562772179703,-11.0048345795969,-36.8401029435536));
#23810=CARTESIAN_POINT('Ctrl Pts',(9.40394667048393,-11.0021803401738,-37.1072960157043));
#23811=CARTESIAN_POINT('Ctrl Pts',(9.30874609742099,-11.0016865069285,-37.1570084948393));
#23812=CARTESIAN_POINT('Ctrl Pts',(9.21315506365806,-11.0011933001974,-37.2059164568526));
#23813=CARTESIAN_POINT('Ctrl Pts',(9.11718628607931,-11.0007009779385,-37.2540101300888));
#23814=CARTESIAN_POINT('Ctrl Pts',(9.07152015162893,-11.0004667095125,-37.2768951996253));
#23815=CARTESIAN_POINT('Ctrl Pts',(9.02589085727002,-11.0002334089289,-37.299524897284));
#23816=CARTESIAN_POINT('Ctrl Pts',(8.98012209232673,-11.,-37.3220076958021));
#23817=CARTESIAN_POINT('Ctrl Pts',(-7.53674313916005,-10.7188221076471,
-1.61632217018701));
#23818=CARTESIAN_POINT('Ctrl Pts',(-4.41973707047692,-10.6861474156635,
-0.221548894147647));
#23819=CARTESIAN_POINT('Ctrl Pts',(-0.878769499028518,-10.6691836204732,
0.341684438387979));
#23820=CARTESIAN_POINT('Ctrl Pts',(2.7031306636229,-10.7018698178615,-0.0354902613537155));
#23821=CARTESIAN_POINT('Ctrl Pts',(2.85237755453198,-10.7035120307205,-0.052200783267037));
#23822=CARTESIAN_POINT('Ctrl Pts',(3.00373796612807,-10.7051183780469,-0.071546141994809));
#23823=CARTESIAN_POINT('Ctrl Pts',(-7.49321512340908,-10.911759881905,-1.70971991569021));
#23824=CARTESIAN_POINT('Ctrl Pts',(-4.39520324512617,-10.8703261737272,
-0.318220527486449));
#23825=CARTESIAN_POINT('Ctrl Pts',(-0.873774210943737,-10.8431776290999,
0.248485997833903));
#23826=CARTESIAN_POINT('Ctrl Pts',(2.69246539041172,-10.8613176415585,-0.118066341307286));
#23827=CARTESIAN_POINT('Ctrl Pts',(2.84106897201554,-10.8623292450239,-0.134322645902231));
#23828=CARTESIAN_POINT('Ctrl Pts',(2.99178333850831,-10.8633015549407,-0.153192568054124));
#23829=CARTESIAN_POINT('Ctrl Pts',(-7.50945929303776,-11.168624713796,-1.66712872137626));
#23830=CARTESIAN_POINT('Ctrl Pts',(-4.40088588103221,-11.1132973101729,
-0.28244248150531));
#23831=CARTESIAN_POINT('Ctrl Pts',(-0.873488755867392,-11.0698035736693,
0.272968381955194));
#23832=CARTESIAN_POINT('Ctrl Pts',(2.69204655549734,-11.0651724395417,-0.104544544688503));
#23833=CARTESIAN_POINT('Ctrl Pts',(2.84061684373669,-11.0652039696971,-0.121251372898802));
#23834=CARTESIAN_POINT('Ctrl Pts',(2.9912773566125,-11.0651865749542,-0.14058162676564));
#23835=CARTESIAN_POINT('Ctrl Pts',(-7.5744086231873,-11.3144166159483,-1.51756563256127));
#23836=CARTESIAN_POINT('Ctrl Pts',(-4.43376588307551,-11.2620080555097,
-0.13647228577265));
#23837=CARTESIAN_POINT('Ctrl Pts',(-0.878098776756266,-11.2203498253779,
0.401891152772803));
#23838=CARTESIAN_POINT('Ctrl Pts',(2.70208596605016,-11.2123585636856,-0.00163019470017935));
#23839=CARTESIAN_POINT('Ctrl Pts',(2.85124069651574,-11.212220313708,-0.0194214658627142));
#23840=CARTESIAN_POINT('Ctrl Pts',(3.00246748165199,-11.2120372737671,-0.0398809672754431));
#23841=CARTESIAN_POINT('',(-7.4213618108805,-11.3118766848068,-1.45107094697746));
#23842=CARTESIAN_POINT('Ctrl Pts',(-7.4213618108805,-11.3118766848068,-1.45107094697746));
#23843=CARTESIAN_POINT('Ctrl Pts',(-4.31853023206657,-11.2606664963173,
-0.119262369816917));
#23844=CARTESIAN_POINT('Ctrl Pts',(-0.822527482864863,-11.2202257857587,
0.395627732027007));
#23845=CARTESIAN_POINT('Ctrl Pts',(2.55027935420243,-11.2126974083121,0.0154798744634829));
#23846=CARTESIAN_POINT('Ctrl Pts',(2.70208596605016,-11.2123585636856,-0.00163019470017935));
#23847=CARTESIAN_POINT('Ctrl Pts',(2.85124069651574,-11.212220313708,-0.0194214658627142));
#23848=CARTESIAN_POINT('Ctrl Pts',(3.00246748165199,-11.2120372737671,-0.0398809672754431));
#23849=CARTESIAN_POINT('',(-7.5742966188392,-11.3144079694504,-1.51750990837593));
#23850=CARTESIAN_POINT('Ctrl Pts',(-7.53674307619327,-10.7188223972478,
-1.61632230489527));
#23851=CARTESIAN_POINT('Ctrl Pts',(-7.53045513611564,-10.7477423063978,
-1.62977443784658));
#23852=CARTESIAN_POINT('Ctrl Pts',(-7.52550716473971,-10.7779519706286,
-1.64018151732828));
#23853=CARTESIAN_POINT('Ctrl Pts',(-7.52182386282448,-10.8088917275295,
-1.64772606113402));
#23854=CARTESIAN_POINT('Ctrl Pts',(-7.51792564789535,-10.8416367549614,
-1.65571081339541));
#23855=CARTESIAN_POINT('Ctrl Pts',(-7.51544392098997,-10.8752005400276,
-1.66048936914348));
#23856=CARTESIAN_POINT('Ctrl Pts',(-7.5143083924184,-10.9089574434486,-1.6622344936437));
#23857=CARTESIAN_POINT('Ctrl Pts',(-7.5130560261593,-10.9461876883892,-1.66415917884912));
#23858=CARTESIAN_POINT('Ctrl Pts',(-7.51344089241537,-10.9836544326205,
-1.66239459659079));
#23859=CARTESIAN_POINT('Ctrl Pts',(-7.5153938849483,-11.0205427808584,-1.65711525909876));
#23860=CARTESIAN_POINT('Ctrl Pts',(-7.51725166787515,-11.0556327990742,
-1.65209329260766));
#23861=CARTESIAN_POINT('Ctrl Pts',(-7.52052870997116,-11.0902012852171,
-1.6438901902666));
#23862=CARTESIAN_POINT('Ctrl Pts',(-7.52518579305056,-11.1235410267158,
-1.63261071772341));
#23863=CARTESIAN_POINT('Ctrl Pts',(-7.52963623354118,-11.1554014279548,
-1.62183173429895));
#23864=CARTESIAN_POINT('Ctrl Pts',(-7.53534717396097,-11.1861410134413,
-1.60824282408163));
#23865=CARTESIAN_POINT('Ctrl Pts',(-7.54229980429013,-11.2151151671154,
-1.59190140493043));
#23866=CARTESIAN_POINT('Ctrl Pts',(-7.54876290258741,-11.2420492617545,
-1.57671057882707));
#23867=CARTESIAN_POINT('Ctrl Pts',(-7.55629919033911,-11.2674584439717,
-1.55914074356289));
#23868=CARTESIAN_POINT('Ctrl Pts',(-7.56490427563617,-11.2907875217263,
-1.53921482055392));
#23869=CARTESIAN_POINT('Ctrl Pts',(-7.56790497303941,-11.2989226535258,
-1.5322664100076));
#23870=CARTESIAN_POINT('Ctrl Pts',(-7.5710357242366,-11.3068044489854,-1.52503131082219));
#23871=CARTESIAN_POINT('Ctrl Pts',(-7.5742966188392,-11.3144079694504,-1.51750990837593));
#23872=CARTESIAN_POINT('Origin',(-0.0627502041106121,-11.4595002622685,
-13.7790414867289));
#23873=CARTESIAN_POINT('Ctrl Pts',(6.96009816368274,-32.9999994447466,-37.1876137128984));
#23874=CARTESIAN_POINT('Ctrl Pts',(5.28991286506561,-33.0000415169642,-37.9135354498501));
#23875=CARTESIAN_POINT('Ctrl Pts',(3.49741660343675,-32.9999941441971,-38.3498415578413));
#23876=CARTESIAN_POINT('Ctrl Pts',(1.68319104121795,-33.0000001066213,-38.5158764567685));
#23877=CARTESIAN_POINT('Ctrl Pts',(7.11880989586139,-33.0000149401904,-37.5538765928811));
#23878=CARTESIAN_POINT('Ctrl Pts',(5.38198992928355,-32.998882904059,-38.2449771186756));
#23879=CARTESIAN_POINT('Ctrl Pts',(3.55142023228059,-33.0001575619443,-38.6494755799519));
#23880=CARTESIAN_POINT('Ctrl Pts',(1.70643439402144,-32.9999971311425,-38.7774919402859));
#23881=CARTESIAN_POINT('Ctrl Pts',(7.27339648298494,-32.74662708325,-37.9106124846068));
#23882=CARTESIAN_POINT('Ctrl Pts',(5.47368906700634,-32.8276155032357,-38.5730045184512));
#23883=CARTESIAN_POINT('Ctrl Pts',(3.60522519781076,-32.8623465217855,-38.9475643023343));
#23884=CARTESIAN_POINT('Ctrl Pts',(1.72960403694473,-32.8961463351871,-39.0382831169381));
#23885=CARTESIAN_POINT('Ctrl Pts',(7.39444659557217,-32.0068082957196,-38.189958731141));
#23886=CARTESIAN_POINT('Ctrl Pts',(5.5946264140698,-32.2498550010063,-38.9432653671779));
#23887=CARTESIAN_POINT('Ctrl Pts',(3.67825981667162,-32.3903080586619,-39.331040326623));
#23888=CARTESIAN_POINT('Ctrl Pts',(1.76280577298782,-32.5266972686736,-39.4119717799218));
#23889=CARTESIAN_POINT('Ctrl Pts',(7.35451683989849,-31.5465066606031,-38.0978069043673));
#23890=CARTESIAN_POINT('Ctrl Pts',(5.62105931163498,-31.8507326081032,-38.974843845425));
#23891=CARTESIAN_POINT('Ctrl Pts',(3.69663966991022,-32.0617007647677,-39.4108120295099));
#23892=CARTESIAN_POINT('Ctrl Pts',(1.77251573212004,-32.2644417327801,-39.5212497809082));
#23893=CARTESIAN_POINT('Ctrl Pts',(7.23825675125514,-31.2717157720645,-37.8295171741923));
#23894=CARTESIAN_POINT('Ctrl Pts',(5.59279233558597,-31.513653917818,-38.8220388525107));
#23895=CARTESIAN_POINT('Ctrl Pts',(3.69066485667377,-31.7570081143054,-39.3463941916943));
#23896=CARTESIAN_POINT('Ctrl Pts',(1.77252610594204,-32.000499586007,-39.5213377813496));
#23897=CARTESIAN_POINT('',(1.71648595912194,-32.9999550567524,-38.5223058779897));
#23898=CARTESIAN_POINT('Origin',(-0.451486394265261,-33.,-25.3838058484107));
#23899=CARTESIAN_POINT('',(1.80669495420425,-32.0000167674376,-39.5182291717289));
#23900=CARTESIAN_POINT('Ctrl Pts',(1.71648595912194,-32.9999550567524,-38.5223058779897));
#23901=CARTESIAN_POINT('Ctrl Pts',(1.72339914639052,-32.9992286493331,-38.5985161963172));
#23902=CARTESIAN_POINT('Ctrl Pts',(1.73030514587982,-32.9897005089221,-38.6746473151871));
#23903=CARTESIAN_POINT('Ctrl Pts',(1.73703319012524,-32.9719360083062,-38.7488166236322));
#23904=CARTESIAN_POINT('Ctrl Pts',(1.74375693203934,-32.9541828674204,-38.8229385035935));
#23905=CARTESIAN_POINT('Ctrl Pts',(1.75030277987888,-32.9282044873384,-38.8950992474536));
#23906=CARTESIAN_POINT('Ctrl Pts',(1.75650115852204,-32.8946155737356,-38.9634293765733));
#23907=CARTESIAN_POINT('Ctrl Pts',(1.76233543980483,-32.8629996978389,-39.0277457432112));
#23908=CARTESIAN_POINT('Ctrl Pts',(1.76786176804639,-32.8246419582027,-39.0886671339919));
#23909=CARTESIAN_POINT('Ctrl Pts',(1.77294140955676,-32.7800887302405,-39.1446640715035));
#23910=CARTESIAN_POINT('Ctrl Pts',(1.77542537642629,-32.7583020073069,-39.1720468183548));
#23911=CARTESIAN_POINT('Ctrl Pts',(1.77780258062004,-32.7350342397412,-39.1982525706159));
#23912=CARTESIAN_POINT('Ctrl Pts',(1.78005716313223,-32.7103516684765,-39.2231064890782));
#23913=CARTESIAN_POINT('Ctrl Pts',(1.78015850992732,-32.7092421506484,-39.2242237092145));
#23914=CARTESIAN_POINT('Ctrl Pts',(1.7802595995698,-32.7081299225894,-39.2253380944426));
#23915=CARTESIAN_POINT('Ctrl Pts',(1.78036043148162,-32.7070150013771,-39.2264496383912));
#23916=CARTESIAN_POINT('Ctrl Pts',(1.78501787337152,-32.6555166149582,-39.2777920284654));
#23917=CARTESIAN_POINT('Ctrl Pts',(1.78914053699623,-32.5980982302906,-39.3232395162118));
#23918=CARTESIAN_POINT('Ctrl Pts',(1.79266186467804,-32.5363557941146,-39.3620581845579));
#23919=CARTESIAN_POINT('Ctrl Pts',(1.79632445260396,-32.472136521815,-39.4024340878623));
#23920=CARTESIAN_POINT('Ctrl Pts',(1.79933640806518,-32.4032406778681,-39.4356377516094));
#23921=CARTESIAN_POINT('Ctrl Pts',(1.80162587178073,-32.3315115110461,-39.4608767824199));
#23922=CARTESIAN_POINT('Ctrl Pts',(1.80390110814068,-32.2602280889443,-39.4859589709692));
#23923=CARTESIAN_POINT('Ctrl Pts',(1.80546274331815,-32.1861482182563,-39.5031745339568));
#23924=CARTESIAN_POINT('Ctrl Pts',(1.80624424600533,-32.111102572608,-39.5117898193264));
#23925=CARTESIAN_POINT('Ctrl Pts',(1.80662817957737,-32.0742344424373,-39.5160223028999));
#23926=CARTESIAN_POINT('Ctrl Pts',(1.80682389337199,-32.0371333851584,-39.5181798283213));
#23927=CARTESIAN_POINT('Ctrl Pts',(1.80682392330012,-32.0000164151845,-39.5181800875317));
#23928=CARTESIAN_POINT('Ctrl Pts',(1.80653387352549,-32.0000124067931,-39.5161083505135));
#23929=CARTESIAN_POINT('Ctrl Pts',(1.99559377822035,-31.9761220942941,-39.498841267113));
#23930=CARTESIAN_POINT('Ctrl Pts',(2.18430820373411,-31.95251434813,-39.4778078859367));
#23931=CARTESIAN_POINT('Ctrl Pts',(2.37252432590089,-31.9290716341345,-39.4530888973394));
#23932=CARTESIAN_POINT('Ctrl Pts',(2.56428371996022,-31.9051875981703,-39.4279045602028));
#23933=CARTESIAN_POINT('Ctrl Pts',(2.75552638107759,-31.8814742706463,-39.3988943521017));
#23934=CARTESIAN_POINT('Ctrl Pts',(2.94608836251396,-31.8578096197244,-39.3660900452332));
#23935=CARTESIAN_POINT('Ctrl Pts',(3.13601536059012,-31.8342238232489,-39.3333950476238));
#23936=CARTESIAN_POINT('Ctrl Pts',(3.32526667902248,-31.8106857702735,-39.2969308838126));
#23937=CARTESIAN_POINT('Ctrl Pts',(3.51367035111591,-31.787085899154,-39.2566803541729));
#23938=CARTESIAN_POINT('Ctrl Pts',(3.69827415195427,-31.763962008523,-39.2172416284055));
#23939=CARTESIAN_POINT('Ctrl Pts',(3.88206452685071,-31.7407781982062,-39.174167374001));
#23940=CARTESIAN_POINT('Ctrl Pts',(4.06486426690135,-31.717450820986,-39.1273996993717));
#23941=CARTESIAN_POINT('Ctrl Pts',(4.24216728054736,-31.6948248901152,-39.082038312913));
#23942=CARTESIAN_POINT('Ctrl Pts',(4.41853860665195,-31.6720633755718,-39.0332019458446));
#23943=CARTESIAN_POINT('Ctrl Pts',(4.59379729990255,-31.649116237254,-38.9808032432335));
#23944=CARTESIAN_POINT('Ctrl Pts',(4.76273719821138,-31.6269964374198,-38.9302937288325));
#23945=CARTESIAN_POINT('Ctrl Pts',(4.93064342081722,-31.6047036820275,-38.8764738122464));
#23946=CARTESIAN_POINT('Ctrl Pts',(5.09733263189424,-31.5822250508812,-38.819237361761));
#23947=CARTESIAN_POINT('Ctrl Pts',(5.25749632218878,-31.56062640935,-38.7642415940693));
#23948=CARTESIAN_POINT('Ctrl Pts',(5.41653652277758,-31.5388557218093,-38.7060912799598));
#23949=CARTESIAN_POINT('Ctrl Pts',(5.57426868555433,-31.5169380226839,-38.644670229942));
#23950=CARTESIAN_POINT('Ctrl Pts',(5.7222380870786,-31.4963769096853,-38.587050808182));
#23951=CARTESIAN_POINT('Ctrl Pts',(5.86905632339121,-31.4756861902912,-38.5265527115529));
#23952=CARTESIAN_POINT('Ctrl Pts',(6.01455109873838,-31.4549237202659,-38.4630643101947));
#23953=CARTESIAN_POINT('Ctrl Pts',(6.15503978320326,-31.4348756319881,-38.401760377017));
#23954=CARTESIAN_POINT('Ctrl Pts',(6.2942945363417,-31.4147602571594,-38.337668184944));
#23955=CARTESIAN_POINT('Ctrl Pts',(6.43214101470059,-31.3946701466235,-38.2706753992996));
#23956=CARTESIAN_POINT('Ctrl Pts',(6.56597285162071,-31.3751651405548,-38.2056337118374));
#23957=CARTESIAN_POINT('Ctrl Pts',(6.69847725916017,-31.3556835195193,-38.1378577483423));
#23958=CARTESIAN_POINT('Ctrl Pts',(6.82947598038716,-31.3363547546373,-38.0672359806615));
#23959=CARTESIAN_POINT('Ctrl Pts',(6.96047470161415,-31.3170259897553,-37.9966142129807));
#23960=CARTESIAN_POINT('Ctrl Pts',(7.08996781727694,-31.2978493280993,-37.9231464802277));
#23961=CARTESIAN_POINT('Ctrl Pts',(7.21775726676287,-31.2790087514137,-37.8467148253204));
#23962=CARTESIAN_POINT('Ctrl Pts',(1.71574373872186,-32.9999999963408,-38.5128967349362));
#23963=CARTESIAN_POINT('Ctrl Pts',(-0.108475264980221,-33.0000604729148,
-38.679892654889));
#23964=CARTESIAN_POINT('Ctrl Pts',(-1.9612239728302,-32.9999895796765,-38.567563436913));
#23965=CARTESIAN_POINT('Ctrl Pts',(-3.74488506416259,-33.,-38.1482308518065));
#23966=CARTESIAN_POINT('Ctrl Pts',(1.73953904626094,-33.0000000984532,-38.7751945360492));
#23967=CARTESIAN_POINT('Ctrl Pts',(-0.115827816205616,-32.9983729542473,
-38.9030060847428));
#23968=CARTESIAN_POINT('Ctrl Pts',(-1.98921751562184,-33.0002803625902,
-38.7518041614641));
#23969=CARTESIAN_POINT('Ctrl Pts',(-3.77375589550233,-33.,-38.2703890533132));
#23970=CARTESIAN_POINT('Ctrl Pts',(1.76319249863557,-32.8935937589332,-39.0359287731894));
#23971=CARTESIAN_POINT('Ctrl Pts',(-0.122727433471346,-32.9279493246983,
-39.1273462171058));
#23972=CARTESIAN_POINT('Ctrl Pts',(-2.01719730643117,-32.954908791661,-38.9359862195824));
#23973=CARTESIAN_POINT('Ctrl Pts',(-3.80263622037585,-32.9770916811922,
-38.3925874238403));
#23974=CARTESIAN_POINT('Ctrl Pts',(1.797111774313,-32.5263592869849,-39.4098241190051));
#23975=CARTESIAN_POINT('Ctrl Pts',(-0.128862219677229,-32.6629084447824,
-39.4909893115299));
#23976=CARTESIAN_POINT('Ctrl Pts',(-2.06560352975638,-32.7785510652147,
-39.2633713782113));
#23977=CARTESIAN_POINT('Ctrl Pts',(-3.8564331842836,-32.8860032955331,-38.6202130256167));
#23978=CARTESIAN_POINT('Ctrl Pts',(1.80694444329317,-32.2633600609765,-39.5182104853118));
#23979=CARTESIAN_POINT('Ctrl Pts',(-0.12782011311909,-32.4672336623332,
-39.6285319133465));
#23980=CARTESIAN_POINT('Ctrl Pts',(-2.08595015068018,-32.6478115877935,
-39.4061760664071));
#23981=CARTESIAN_POINT('Ctrl Pts',(-3.88131918958432,-32.8180502364614,
-38.7255106394764));
#23982=CARTESIAN_POINT('Ctrl Pts',(1.80694408233708,-31.9999852214667,-39.5182065728687));
#23983=CARTESIAN_POINT('Ctrl Pts',(-0.121854672455076,-32.2442205672622,
-39.6931869301893));
#23984=CARTESIAN_POINT('Ctrl Pts',(-2.09938679661742,-32.4884387111485,
-39.511203468256));
#23985=CARTESIAN_POINT('Ctrl Pts',(-3.90247034379335,-32.7326132718569,
-38.8150053591664));
#23986=CARTESIAN_POINT('Ctrl Pts',(-3.90247034379335,-32.7326132718569,
-38.8150053591664));
#23987=CARTESIAN_POINT('Ctrl Pts',(-2.09946442668773,-32.4884492238551,
-39.5111734940997));
#23988=CARTESIAN_POINT('Ctrl Pts',(-0.122024953711919,-32.2442415964282,
-39.6931712589817));
#23989=CARTESIAN_POINT('Ctrl Pts',(1.80669495420425,-32.0000167674376,-39.5182291717289));
#23990=CARTESIAN_POINT('Origin',(1.54946286436188,-33.,-25.21314219805));
#23991=CARTESIAN_POINT('Ctrl Pts',(1.80736694671786,-31.9999947898539,-39.518168206609));
#23992=CARTESIAN_POINT('Ctrl Pts',(-1.49704854848164,-31.9041756311268,
-39.8180113455691));
#23993=CARTESIAN_POINT('Ctrl Pts',(-8.25450958910445,-31.7125425290733,
-38.7410427513298));
#23994=CARTESIAN_POINT('Ctrl Pts',(-16.3914691779732,-31.425095483693,-32.4769769051259));
#23995=CARTESIAN_POINT('Ctrl Pts',(-20.5500413657025,-31.1376536537134,
-23.0906852699914));
#23996=CARTESIAN_POINT('Ctrl Pts',(-19.7237885932308,-30.8502118237337,
-12.8567069147222));
#23997=CARTESIAN_POINT('Ctrl Pts',(-14.1120277434491,-30.562769993754,-4.2591061391729));
#23998=CARTESIAN_POINT('Ctrl Pts',(-5.07677750995719,-30.2753281637743,
0.616888189320776));
#23999=CARTESIAN_POINT('Ctrl Pts',(5.1902285580633,-29.9878863337945,0.58802171785351));
#24000=CARTESIAN_POINT('Ctrl Pts',(14.1980018055763,-29.7004445038149,-4.33855099898886));
#24001=CARTESIAN_POINT('Ctrl Pts',(19.7612628763587,-29.4130026738351,-12.9676840663619));
#24002=CARTESIAN_POINT('Ctrl Pts',(20.5302904643803,-29.1255608438554,-23.205851296627));
#24003=CARTESIAN_POINT('Ctrl Pts',(16.3185304396564,-28.8381190138758,-32.5692197782052));
#24004=CARTESIAN_POINT('Ctrl Pts',(8.14777684900856,-28.550677183896,-38.7861608819179));
#24005=CARTESIAN_POINT('Ctrl Pts',(-1.99968348655634,-28.2632353539163,
-40.3484054612404));
#24006=CARTESIAN_POINT('Ctrl Pts',(-11.6620072078263,-27.9757935239366,
-36.876939633936));
#24007=CARTESIAN_POINT('Ctrl Pts',(-18.4950452973233,-27.6883516939569,
-29.213966671679));
#24008=CARTESIAN_POINT('Ctrl Pts',(-20.8410550123493,-27.4009098639772,
-19.2185773348594));
#24009=CARTESIAN_POINT('Ctrl Pts',(-18.1308775682385,-27.1134680339975,
-9.31572392467148));
#24010=CARTESIAN_POINT('Ctrl Pts',(-11.0220212778529,-26.8260262040178,
-1.90790844318646));
#24011=CARTESIAN_POINT('Ctrl Pts',(-1.23914479503087,-26.5385843740381,
1.20768070806088));
#24012=CARTESIAN_POINT('Ctrl Pts',(8.84435695166402,-26.2511425440584,-0.724820357558416));
#24013=CARTESIAN_POINT('Ctrl Pts',(16.7821552718533,-25.9637007140788,-7.23657325701102));
#24014=CARTESIAN_POINT('Ctrl Pts',(20.648484249091,-25.676258884099,-16.7477807592575));
#24015=CARTESIAN_POINT('Ctrl Pts',(19.5053451837739,-25.3888170541193,-26.9509567856133));
#24016=CARTESIAN_POINT('Ctrl Pts',(13.6300716809435,-25.1013752241396,-35.3707388020001));
#24017=CARTESIAN_POINT('Ctrl Pts',(4.44804656907115,-24.8139333941599,-39.9644282540628));
#24018=CARTESIAN_POINT('Ctrl Pts',(-5.81310604098794,-24.5264915641801,
-39.6175636516792));
#24019=CARTESIAN_POINT('Ctrl Pts',(-14.6639580886114,-24.2390497342005,
-34.4142967963009));
#24020=CARTESIAN_POINT('Ctrl Pts',(-19.9572303858209,-23.9516079042207,
-25.6169769586411));
#24021=CARTESIAN_POINT('Ctrl Pts',(-20.4087377061359,-23.6641660742411,
-15.3598960348312));
#24022=CARTESIAN_POINT('Ctrl Pts',(-15.9089411863268,-23.3767242442614,
-6.13149426538013));
#24023=CARTESIAN_POINT('Ctrl Pts',(-7.54952322776693,-23.0892824142817,
-0.170647066183821));
#24024=CARTESIAN_POINT('Ctrl Pts',(2.64146236064866,-22.8018405843019,1.0765019524751));
#24025=CARTESIAN_POINT('Ctrl Pts',(12.1916105333385,-22.5143987543222,-2.69261436540804));
#24026=CARTESIAN_POINT('Ctrl Pts',(18.7839879256724,-22.2269569243425,-10.5635817935639));
#24027=CARTESIAN_POINT('Ctrl Pts',(20.8192372443061,-21.9395150943628,-20.6268480699305));
#24028=CARTESIAN_POINT('Ctrl Pts',(17.8035926369809,-21.6520732643831,-30.4409937556415));
#24029=CARTESIAN_POINT('Ctrl Pts',(10.4686707739549,-21.3646314344034,-37.6250378257567));
#24030=CARTESIAN_POINT('Ctrl Pts',(0.593975479052099,-21.0771896044237,
-40.4360804741127));
#24031=CARTESIAN_POINT('Ctrl Pts',(-9.42482246015548,-20.789747774444,-38.1921429100566));
#24032=CARTESIAN_POINT('Ctrl Pts',(-17.1570919373149,-20.5023059444643,
-31.4376202273911));
#24033=CARTESIAN_POINT('Ctrl Pts',(-20.7269297923938,-20.2148641144846,
-21.8112073115383));
#24034=CARTESIAN_POINT('Ctrl Pts',(-19.2682681609791,-19.9274222845049,
-11.6483398921977));
#24035=CARTESIAN_POINT('Ctrl Pts',(-13.1349886520703,-19.6399804545252,
-3.41460134864142));
#24036=CARTESIAN_POINT('Ctrl Pts',(-3.81506817155555,-19.3525386245455,
0.892445223540656));
#24037=CARTESIAN_POINT('Ctrl Pts',(6.43041477931697,-19.0650967945658,0.227879920942781));
#24038=CARTESIAN_POINT('Ctrl Pts',(15.1158337101168,-18.7776549645861,-5.24706902261474));
#24039=CARTESIAN_POINT('Ctrl Pts',(20.1340446747262,-18.4902131346063,-14.2041403437981));
#24040=CARTESIAN_POINT('Ctrl Pts',(20.2675942677876,-18.2027713046267,-24.4702853088802));
#24041=CARTESIAN_POINT('Ctrl Pts',(15.4840824152205,-17.9153294746469,-33.5548646769542));
#24042=CARTESIAN_POINT('Ctrl Pts',(6.94402286104838,-17.6278876446673,-39.2538953619387));
#24043=CARTESIAN_POINT('Ctrl Pts',(-3.2807056596495,-17.3404458146875,-40.1847522882896));
#24044=CARTESIAN_POINT('Ctrl Pts',(-12.7095118274767,-17.0530039847079,
-36.1216029941347));
#24045=CARTESIAN_POINT('Ctrl Pts',(-19.0549007052552,-16.7655621547281,
-28.0501961820418));
#24046=CARTESIAN_POINT('Ctrl Pts',(-20.7774361559011,-16.4781203247484,
-17.9287121224426));
#24047=CARTESIAN_POINT('Ctrl Pts',(-17.4592189209969,-16.1906784947687,
-8.21269430169926));
#24048=CARTESIAN_POINT('Ctrl Pts',(-9.90527192239437,-15.903236664789,-1.25931722736815));
#24049=CARTESIAN_POINT('Ctrl Pts',(0.0517639643379597,-15.6157948348093,
1.24448072664935));
#24050=CARTESIAN_POINT('Ctrl Pts',(9.99624155818131,-15.3283530048296,-1.30873947988807));
#24051=CARTESIAN_POINT('Ctrl Pts',(17.5155603623154,-15.0409111748499,-8.29954863812435));
#24052=CARTESIAN_POINT('Ctrl Pts',(20.7854806152949,-14.7534693448702,-18.0319270206879));
#24053=CARTESIAN_POINT('Ctrl Pts',(19.0126964557655,-14.4660275148905,-28.1447310779869));
#24054=CARTESIAN_POINT('Ctrl Pts',(12.6272980852394,-14.1785856849108,-36.1845228540519));
#24055=CARTESIAN_POINT('Ctrl Pts',(3.17842772422064,-13.8911438549311,-40.2007927136881));
#24056=CARTESIAN_POINT('Ctrl Pts',(-7.04155096943047,-13.6037020249514,
-39.2191640217668));
#24057=CARTESIAN_POINT('Ctrl Pts',(-15.5532010353014,-13.3162601949717,
-33.4777892663378));
#24058=CARTESIAN_POINT('Ctrl Pts',(-20.2915320330635,-13.028818364992,-24.3695616021147));
#24059=CARTESIAN_POINT('Ctrl Pts',(-20.1069995346456,-12.7413765350123,
-14.104211173462));
#24060=CARTESIAN_POINT('Ctrl Pts',(-15.044356130578,-12.4539347050326,-5.17216476743815));
#24061=CARTESIAN_POINT('Ctrl Pts',(-6.33186754884969,-12.1664928750529,
0.259560587014127));
#24062=CARTESIAN_POINT('Ctrl Pts',(3.91682058825792,-11.8790510450732,0.873269265666952));
#24063=CARTESIAN_POINT('Ctrl Pts',(13.2151725350253,-11.5916092150935,-3.48008789259214));
#24064=CARTESIAN_POINT('Ctrl Pts',(19.3076066498799,-11.3041673851138,-11.7440364335153));
#24065=CARTESIAN_POINT('Ctrl Pts',(20.7155251684009,-11.016725555134,-21.9143251248623));
#24066=CARTESIAN_POINT('Ctrl Pts',(17.0984231355447,-10.7292837251544,-31.5222784024475));
#24067=CARTESIAN_POINT('Ctrl Pts',(9.33166903014518,-10.4418418951746,-38.2395945693327));
#24068=CARTESIAN_POINT('Ctrl Pts',(2.64675753284834,-10.2502140085215,-39.6998144923007));
#24069=CARTESIAN_POINT('Ctrl Pts',(-0.669195443510225,-10.1544000651949,
-39.5888013010013));
#24070=CARTESIAN_POINT('Ctrl Pts',(1.80736755436173,-32.3464456431025,-39.5181743821743));
#24071=CARTESIAN_POINT('Ctrl Pts',(-1.49733615055718,-32.2506264843755,
-39.8180436629085));
#24072=CARTESIAN_POINT('Ctrl Pts',(-8.25435538871225,-32.058993382322,-38.7410789638569));
#24073=CARTESIAN_POINT('Ctrl Pts',(-16.3915789865997,-31.7715463369417,
-32.4770003162707));
#24074=CARTESIAN_POINT('Ctrl Pts',(-20.5500401357826,-31.4841045069621,
-23.0906919169341));
#24075=CARTESIAN_POINT('Ctrl Pts',(-19.7238445844511,-31.1966626769823,
-12.8566943505968));
#24076=CARTESIAN_POINT('Ctrl Pts',(-14.1120441098589,-30.9092208470026,
-4.25907782129385));
#24077=CARTESIAN_POINT('Ctrl Pts',(-5.07679174445421,-30.6217790170229,
0.616925594390524));
#24078=CARTESIAN_POINT('Ctrl Pts',(5.19024057068966,-30.3343371870432,0.588059033964006));
#24079=CARTESIAN_POINT('Ctrl Pts',(14.198026853918,-30.0468953570635,-4.33852277444885));
#24080=CARTESIAN_POINT('Ctrl Pts',(19.7613000152442,-29.7594535270838,-12.9676718060528));
#24081=CARTESIAN_POINT('Ctrl Pts',(20.5303281261531,-29.4720116971041,-23.2058579624335));
#24082=CARTESIAN_POINT('Ctrl Pts',(16.3185607618861,-29.1845698671244,-32.5692437592115));
#24083=CARTESIAN_POINT('Ctrl Pts',(8.14779184009494,-28.8971280371447,-38.7861963570449));
#24084=CARTESIAN_POINT('Ctrl Pts',(-1.99968714698545,-28.609686207165,-40.3484438255256));
#24085=CARTESIAN_POINT('Ctrl Pts',(-11.6620287894945,-28.3222443771853,
-36.8769715791587));
#24086=CARTESIAN_POINT('Ctrl Pts',(-18.4950794857379,-28.0348025472056,
-29.2139844480883));
#24087=CARTESIAN_POINT('Ctrl Pts',(-20.8410935523452,-27.7473607172259,
-19.2185766295809));
#24088=CARTESIAN_POINT('Ctrl Pts',(-18.1309110902118,-27.4599188872462,
-9.31570490890641));
#24089=CARTESIAN_POINT('Ctrl Pts',(-11.0220416588688,-27.1724770572665,
-1.90787573024593));
#24090=CARTESIAN_POINT('Ctrl Pts',(-1.2391470856605,-26.8850352272868,1.20771918176278));
#24091=CARTESIAN_POINT('Ctrl Pts',(8.84437330472617,-26.597593397307,-0.724785457074982));
#24092=CARTESIAN_POINT('Ctrl Pts',(16.7821863024436,-26.3101515673274,-7.23655039685559));
#24093=CARTESIAN_POINT('Ctrl Pts',(20.6485224283688,-26.0227097373476,-16.7477754854623));
#24094=CARTESIAN_POINT('Ctrl Pts',(19.5053812494762,-25.7352679073679,-26.9509703776396));
#24095=CARTESIAN_POINT('Ctrl Pts',(13.6300968831272,-25.4478260773882,-35.3707679623258));
#24096=CARTESIAN_POINT('Ctrl Pts',(4.44805479358273,-25.1603842474085,-39.9644659081873));
#24097=CARTESIAN_POINT('Ctrl Pts',(-5.81311678951001,-24.8729424174288,
-39.6176006644459));
#24098=CARTESIAN_POINT('Ctrl Pts',(-14.6639852024814,-24.5855005874492,
-34.4143241881514));
#24099=CARTESIAN_POINT('Ctrl Pts',(-19.9572672870316,-24.2980587574694,
-25.6169880841191));
#24100=CARTESIAN_POINT('Ctrl Pts',(-20.4087754421886,-24.0106169274897,
-15.3598881948171));
#24101=CARTESIAN_POINT('Ctrl Pts',(-15.908970602191,-23.72317509751,-6.13146936191687));
#24102=CARTESIAN_POINT('Ctrl Pts',(-7.54953718694521,-23.4357332675303,
-0.170611141027278));
#24103=CARTESIAN_POINT('Ctrl Pts',(2.64146724475097,-23.1482914375506,1.07654018362833));
#24104=CARTESIAN_POINT('Ctrl Pts',(12.191633075804,-22.8608496075709,-2.69258310340577));
#24105=CARTESIAN_POINT('Ctrl Pts',(18.7840226575397,-22.5734077775912,-10.5635650850951));
#24106=CARTESIAN_POINT('Ctrl Pts',(20.8192757393789,-22.2859659476115,-20.6268499685875));
#24107=CARTESIAN_POINT('Ctrl Pts',(17.8036255560829,-21.9985241176318,-30.4410138007969));
#24108=CARTESIAN_POINT('Ctrl Pts',(10.4686901306796,-21.7110822876521,-37.6250711543141));
#24109=CARTESIAN_POINT('Ctrl Pts',(0.593976577321413,-21.4236404576724,
-40.436119000329));
#24110=CARTESIAN_POINT('Ctrl Pts',(-9.42483988678949,-21.1361986276927,
-38.1921772871996));
#24111=CARTESIAN_POINT('Ctrl Pts',(-17.1571236610278,-20.848756797713,-31.4376421153233));
#24112=CARTESIAN_POINT('Ctrl Pts',(-20.7269681167888,-20.5613149677332,
-21.8112114000929));
#24113=CARTESIAN_POINT('Ctrl Pts',(-19.2683037882876,-20.2738731377536,
-11.6483251894624));
#24114=CARTESIAN_POINT('Ctrl Pts',(-13.1350129388557,-19.9864313077738,
-3.4145714216036));
#24115=CARTESIAN_POINT('Ctrl Pts',(-3.81507522567209,-19.6989894777942,
0.892483114370336));
#24116=CARTESIAN_POINT('Ctrl Pts',(6.43042666924742,-19.4115476478144,0.227916582981517));
#24117=CARTESIAN_POINT('Ctrl Pts',(15.1158616595138,-19.1241058178348,-5.24704248383631));
#24118=CARTESIAN_POINT('Ctrl Pts',(20.1340819028674,-18.836663987855,-14.2041303667751));
#24119=CARTESIAN_POINT('Ctrl Pts',(20.2676317428656,-18.5492221578753,-24.4702943141086));
#24120=CARTESIAN_POINT('Ctrl Pts',(15.4841110455122,-18.2617803278956,-33.5548904797024));
#24121=CARTESIAN_POINT('Ctrl Pts',(6.94403570065211,-17.9743384979159,-39.2539317022773));
#24122=CARTESIAN_POINT('Ctrl Pts',(-3.28071172573071,-17.6868966679362,
-40.1847903497968));
#24123=CARTESIAN_POINT('Ctrl Pts',(-12.7095353275318,-17.3994548379565,
-36.1216335428182));
#24124=CARTESIAN_POINT('Ctrl Pts',(-19.054935938079,-17.1120130079768,-28.0502118065798));
#24125=CARTESIAN_POINT('Ctrl Pts',(-20.7774745736132,-16.8245711779971,
-17.9287090322026));
#24126=CARTESIAN_POINT('Ctrl Pts',(-17.4592512034876,-16.5371293480174,
-8.21267324641389));
#24127=CARTESIAN_POINT('Ctrl Pts',(-9.9052902371043,-16.2496875180377,-1.25928331516111));
#24128=CARTESIAN_POINT('Ctrl Pts',(0.051764059484221,-15.962245688058,1.24451926836271));
#24129=CARTESIAN_POINT('Ctrl Pts',(9.99626004251337,-15.6748038580783,-1.30870565901057));
#24130=CARTESIAN_POINT('Ctrl Pts',(17.5155927465625,-15.3873620280986,-8.29952774356646));
#24131=CARTESIAN_POINT('Ctrl Pts',(20.7855190525243,-15.0999201981189,-18.0319241210148));
#24132=CARTESIAN_POINT('Ctrl Pts',(19.0127316013422,-14.8124783681392,-28.1447468778878));
#24133=CARTESIAN_POINT('Ctrl Pts',(12.6273214517094,-14.5250365381595,-36.1845535179352));
#24134=CARTESIAN_POINT('Ctrl Pts',(3.17843356423545,-14.2375947081797,-40.2008308071435));
#24135=CARTESIAN_POINT('Ctrl Pts',(-7.04156391523043,-13.9501528782,-39.2192002932924));
#24136=CARTESIAN_POINT('Ctrl Pts',(-15.5532299421422,-13.6627110482203,
-33.4778149357911));
#24137=CARTESIAN_POINT('Ctrl Pts',(-20.2915692539376,-13.3752692182406,
-24.3695704026056));
#24138=CARTESIAN_POINT('Ctrl Pts',(-20.1070373116614,-13.0878273882609,
-14.1042010487852));
#24139=CARTESIAN_POINT('Ctrl Pts',(-15.0443827461324,-12.8003855582812,
-5.17213801568415));
#24140=CARTESIAN_POINT('Ctrl Pts',(-6.33188166778565,-12.5129437283015,
0.259597158190514));
#24141=CARTESIAN_POINT('Ctrl Pts',(3.91683266875254,-12.2255018983218,0.873307420899845));
#24142=CARTESIAN_POINT('Ctrl Pts',(13.2151872616481,-11.9380600683421,-3.48005868834202));
#24143=CARTESIAN_POINT('Ctrl Pts',(19.3076618344201,-11.6506182383624,-11.7440207000954));
#24144=CARTESIAN_POINT('Ctrl Pts',(20.7155243191403,-11.3631764083827,-21.9143318310762));
#24145=CARTESIAN_POINT('Ctrl Pts',(17.0985340995257,-11.075734578403,-31.5222955200133));
#24146=CARTESIAN_POINT('Ctrl Pts',(9.33151714789055,-10.7882927484233,-38.2396395070086));
#24147=CARTESIAN_POINT('Ctrl Pts',(2.64704648491482,-10.5966648617702,-39.6998303746719));
#24148=CARTESIAN_POINT('Ctrl Pts',(-0.669195651135063,-10.5008509184436,
-39.5888075027346));
#24149=CARTESIAN_POINT('Ctrl Pts',(1.79339578856242,-32.6900445132708,-39.3641979432427));
#24150=CARTESIAN_POINT('Ctrl Pts',(-1.48574650668023,-32.5942253545437,
-39.6617477785825));
#24151=CARTESIAN_POINT('Ctrl Pts',(-8.19055346242076,-32.4025922524902,
-38.5931082861439));
#24152=CARTESIAN_POINT('Ctrl Pts',(-16.2648594035474,-32.11514520711,-32.3774543322346));
#24153=CARTESIAN_POINT('Ctrl Pts',(-20.3911794761378,-31.8277033771303,
-23.0637070175277));
#24154=CARTESIAN_POINT('Ctrl Pts',(-19.5713678726667,-31.5402615471506,
-12.9088236647875));
#24155=CARTESIAN_POINT('Ctrl Pts',(-14.0029510589892,-31.2528197171709,
-4.37767123868704));
#24156=CARTESIAN_POINT('Ctrl Pts',(-5.03754522073765,-30.9653778871912,
0.460638095188434));
#24157=CARTESIAN_POINT('Ctrl Pts',(5.15011715103276,-30.6779360572115,0.431994690304022));
#24158=CARTESIAN_POINT('Ctrl Pts',(14.0882686788343,-30.3904942272318,-4.45650204316809));
#24159=CARTESIAN_POINT('Ctrl Pts',(19.6085347128562,-30.1030523972521,-13.0189432009776));
#24160=CARTESIAN_POINT('Ctrl Pts',(20.3716178764507,-29.8156105672724,-23.1779827785956));
#24161=CARTESIAN_POINT('Ctrl Pts',(16.1924096726271,-29.5281687372927,-32.4689846644578));
#24162=CARTESIAN_POINT('Ctrl Pts',(8.08480511549153,-29.240726907313,-38.6378769397151));
#24163=CARTESIAN_POINT('Ctrl Pts',(-1.98422851250767,-28.9532850773333,
-40.1880474112497));
#24164=CARTESIAN_POINT('Ctrl Pts',(-11.5718751550316,-28.6658432473535,
-36.7434114763437));
#24165=CARTESIAN_POINT('Ctrl Pts',(-18.3521027667917,-28.3784014173738,
-29.139663277532));
#24166=CARTESIAN_POINT('Ctrl Pts',(-20.6799809065911,-28.0909595873942,
-19.2215252334121));
#24167=CARTESIAN_POINT('Ctrl Pts',(-17.9907495846884,-27.8035177574144,
-9.39520793427695));
#24168=CARTESIAN_POINT('Ctrl Pts',(-10.9368354633563,-27.5160759274347,
-2.04464518233098));
#24169=CARTESIAN_POINT('Ctrl Pts',(-1.22956782514518,-27.228634097455,1.04686453772855));
#24170=CARTESIAN_POINT('Ctrl Pts',(8.77600163424595,-26.9411922674753,-0.870700820976908));
#24171=CARTESIAN_POINT('Ctrl Pts',(16.6524511507739,-26.6537504374956,-7.33212638322767));
#24172=CARTESIAN_POINT('Ctrl Pts',(20.488898459208,-26.3663086075159,-16.7698246853282));
#24173=CARTESIAN_POINT('Ctrl Pts',(19.3545943645577,-26.0788667775362,-26.8941434994473));
#24174=CARTESIAN_POINT('Ctrl Pts',(13.5247290452051,-25.7914249475565,-35.2488516078916));
#24175=CARTESIAN_POINT('Ctrl Pts',(4.41366898395955,-25.5039831175768,-39.8070378457458));
#24176=CARTESIAN_POINT('Ctrl Pts',(-5.76817833067443,-25.2165412875971,
-39.4628540532881));
#24177=CARTESIAN_POINT('Ctrl Pts',(-14.5506248625391,-24.9290994576174,
-34.2998016485555));
#24178=CARTESIAN_POINT('Ctrl Pts',(-19.8029870847032,-24.6416576276377,
-25.5704735926473));
#24179=CARTESIAN_POINT('Ctrl Pts',(-20.2510048436789,-24.354215797658,-15.3926664954627));
#24180=CARTESIAN_POINT('Ctrl Pts',(-15.7859858684576,-24.0667739676783,
-6.23558820754959));
#24181=CARTESIAN_POINT('Ctrl Pts',(-7.49117528258547,-23.7793321376986,
-0.320810564684183));
#24182=CARTESIAN_POINT('Ctrl Pts',(2.62104730974169,-23.4918903077189,0.916699622438194));
#24183=CARTESIAN_POINT('Ctrl Pts',(12.0973853218106,-23.2044484777392,-2.82328635361237));
#24184=CARTESIAN_POINT('Ctrl Pts',(18.6388122550098,-22.9170066477595,-10.6334214931367));
#24185=CARTESIAN_POINT('Ctrl Pts',(20.6583317570588,-22.6295648177798,-20.6189118767317));
#24186=CARTESIAN_POINT('Ctrl Pts',(17.6659941402449,-22.3421229878,-30.3572070461658));
#24187=CARTESIAN_POINT('Ctrl Pts',(10.3877616343958,-22.0546811578203,-37.4857278472033));
#24188=CARTESIAN_POINT('Ctrl Pts',(0.589384825093541,-21.7672393278406,
-40.275044810718));
#24189=CARTESIAN_POINT('Ctrl Pts',(-9.35198090345606,-21.4797974978609,
-38.0484499505688));
#24190=CARTESIAN_POINT('Ctrl Pts',(-17.0244900458276,-21.1923556678812,
-31.3461308981624));
#24191=CARTESIAN_POINT('Ctrl Pts',(-20.5667377210778,-20.9049138379015,
-21.7941175696956));
#24192=CARTESIAN_POINT('Ctrl Pts',(-19.1193496371893,-20.6174720079218,
-11.7097958297547));
#24193=CARTESIAN_POINT('Ctrl Pts',(-13.0334723609475,-20.3300301779421,
-3.53969332130723));
#24194=CARTESIAN_POINT('Ctrl Pts',(-3.78558268196612,-20.0425883479624,
0.734065411404052));
#24195=CARTESIAN_POINT('Ctrl Pts',(6.38071607944969,-19.7551465179827,0.0746363298197862));
#24196=CARTESIAN_POINT('Ctrl Pts',(14.9990080762222,-19.467704688003,-5.35799841571597));
#24197=CARTESIAN_POINT('Ctrl Pts',(19.9784348303002,-19.1802628580233,-14.2458432850208));
#24198=CARTESIAN_POINT('Ctrl Pts',(20.1109522595959,-18.8928210280436,-24.4326443702875));
#24199=CARTESIAN_POINT('Ctrl Pts',(15.3644107002387,-18.6053791980639,-33.4470118159698));
#24200=CARTESIAN_POINT('Ctrl Pts',(6.89035464214503,-18.3179373680842,-39.1019964440094));
#24201=CARTESIAN_POINT('Ctrl Pts',(-3.25535009372187,-18.0304955381044,
-40.0256590632144));
#24202=CARTESIAN_POINT('Ctrl Pts',(-12.6112839159727,-17.7430537081248,
-35.9939126014128));
#24203=CARTESIAN_POINT('Ctrl Pts',(-18.907631232999,-17.4556118781451,-27.9848872123612));
#24204=CARTESIAN_POINT('Ctrl Pts',(-20.6168537363554,-17.1681700481654,
-17.9416289928845));
#24205=CARTESIAN_POINT('Ctrl Pts',(-17.3242819830238,-16.8807282181856,
-8.30070328831523));
#24206=CARTESIAN_POINT('Ctrl Pts',(-9.82871711917001,-16.593286388206,-1.40106672870695));
#24207=CARTESIAN_POINT('Ctrl Pts',(0.0513638960308378,-16.3058445582262,
1.08338014025098));
#24208=CARTESIAN_POINT('Ctrl Pts',(9.91898367993053,-16.0184027282466,-1.45010701177398));
#24209=CARTESIAN_POINT('Ctrl Pts',(17.3801879763768,-15.7309608982668,-8.38688635438781));
#24210=CARTESIAN_POINT('Ctrl Pts',(20.6248360269662,-15.4435190682871,-18.0440461746348));
#24211=CARTESIAN_POINT('Ctrl Pts',(18.8657531585125,-15.1560772383074,-28.0786914776779));
#24212=CARTESIAN_POINT('Ctrl Pts',(12.5297055958383,-14.8686354083277,-36.0563461719935));
#24213=CARTESIAN_POINT('Ctrl Pts',(3.15386259823438,-14.581193578348,-40.0415755192494));
#24214=CARTESIAN_POINT('Ctrl Pts',(-6.98712891594451,-14.2937517483683,
-39.0675335273676));
#24215=CARTESIAN_POINT('Ctrl Pts',(-15.432995263798,-14.0063099183886,-33.3705321061979));
#24216=CARTESIAN_POINT('Ctrl Pts',(-20.1347047362189,-13.7188680884089,
-24.332699108684));
#24217=CARTESIAN_POINT('Ctrl Pts',(-19.9515992776755,-13.4314262584292,
-14.146686471483));
#24218=CARTESIAN_POINT('Ctrl Pts',(-14.9280817934865,-13.1439844284495,
-5.28367300238716));
#24219=CARTESIAN_POINT('Ctrl Pts',(-6.28293276053769,-12.8565425984698,
0.106072005051951));
#24220=CARTESIAN_POINT('Ctrl Pts',(3.88655324096424,-12.5691007684901,0.715037940950319));
#24221=CARTESIAN_POINT('Ctrl Pts',(13.1130273863116,-12.2816589385104,-3.60467430641734));
#24222=CARTESIAN_POINT('Ctrl Pts',(19.158402436688,-11.9942171085307,-11.8047516248635));
#24223=CARTESIAN_POINT('Ctrl Pts',(20.5553843756883,-11.706775278551,-21.8964407022702));
#24224=CARTESIAN_POINT('Ctrl Pts',(16.9663493882756,-11.4193334485713,-31.4301301372582));
#24225=CARTESIAN_POINT('Ctrl Pts',(9.25938817650925,-11.1318916185916,-38.0955447312456));
#24226=CARTESIAN_POINT('Ctrl Pts',(2.6265690131011,-10.9402637319384,-39.5444491638483));
#24227=CARTESIAN_POINT('Ctrl Pts',(-0.664022468017092,-10.8444497886119,
-39.434285037823));
#24228=CARTESIAN_POINT('Ctrl Pts',(1.76996416269108,-32.9198204161339,-39.1059691537));
#24229=CARTESIAN_POINT('Ctrl Pts',(-1.4660677047477,-32.824001257407,-39.3996071524066));
#24230=CARTESIAN_POINT('Ctrl Pts',(-8.0836855864333,-32.6323681553533,-38.3449260212975));
#24231=CARTESIAN_POINT('Ctrl Pts',(-16.0522538506455,-32.3449211099732,
-32.2104926779237));
#24232=CARTESIAN_POINT('Ctrl Pts',(-20.1247659332811,-32.0574792799935,
-23.0184468421985));
#24233=CARTESIAN_POINT('Ctrl Pts',(-19.315612156773,-31.7700374500138,-12.9962568463277));
#24234=CARTESIAN_POINT('Ctrl Pts',(-13.8199845999202,-31.4825956200341,
-4.5765802074181));
#24235=CARTESIAN_POINT('Ctrl Pts',(-4.97171549597774,-31.1951537900544,
0.19850723975744));
#24236=CARTESIAN_POINT('Ctrl Pts',(5.08281871687675,-30.9077119600747,0.170238149132729));
#24237=CARTESIAN_POINT('Ctrl Pts',(13.9041794614476,-30.620270130095,-4.65438098553163));
#24238=CARTESIAN_POINT('Ctrl Pts',(19.3523109224936,-30.3328283001153,-13.1049373672729));
#24239=CARTESIAN_POINT('Ctrl Pts',(20.1054237717792,-30.0453864701356,-23.1312295509188));
#24240=CARTESIAN_POINT('Ctrl Pts',(15.9808245475957,-29.7579446401559,-32.3008266192232));
#24241=CARTESIAN_POINT('Ctrl Pts',(7.97916165051234,-29.4705028101762,-38.3891104489774));
#24242=CARTESIAN_POINT('Ctrl Pts',(-1.95830078373166,-29.1830609801965,
-39.9190249602683));
#24243=CARTESIAN_POINT('Ctrl Pts',(-11.4206663247127,-28.8956191502168,
-36.5193998215806));
#24244=CARTESIAN_POINT('Ctrl Pts',(-18.1122972432565,-28.608177320237,-29.0150092224655));
#24245=CARTESIAN_POINT('Ctrl Pts',(-20.4097571635241,-28.3207354902574,
-19.2264707344436));
#24246=CARTESIAN_POINT('Ctrl Pts',(-17.7556658292998,-28.0332936602776,
-9.52855317661613));
#24247=CARTESIAN_POINT('Ctrl Pts',(-10.7939246645084,-27.7458518302979,
-2.27403966951615));
#24248=CARTESIAN_POINT('Ctrl Pts',(-1.21350115634922,-27.4584100003183,
0.777073527996597));
#24249=CARTESIAN_POINT('Ctrl Pts',(8.66132628813776,-27.1709681703385,-1.11543514990719));
#24250=CARTESIAN_POINT('Ctrl Pts',(16.4348548370569,-26.8835263403589,-7.49242975540814));
#24251=CARTESIAN_POINT('Ctrl Pts',(20.2211715802812,-26.5960845103791,-16.8068063710695));
#24252=CARTESIAN_POINT('Ctrl Pts',(19.1016893509299,-26.3086426803994,-26.7988314807012));
#24253=CARTESIAN_POINT('Ctrl Pts',(13.348002438679,-26.0212008504197,-35.044369253258));
#24254=CARTESIAN_POINT('Ctrl Pts',(4.35599590678083,-25.73375902044,-39.5429940179682));
#24255=CARTESIAN_POINT('Ctrl Pts',(-5.69280598281014,-25.4463171904603,
-39.2033076489682));
#24256=CARTESIAN_POINT('Ctrl Pts',(-14.3604929533227,-25.1588753604806,
-34.1077204576117));
#24257=CARTESIAN_POINT('Ctrl Pts',(-19.5442229575108,-24.8714335305009,
-25.4924578679734));
#24258=CARTESIAN_POINT('Ctrl Pts',(-19.9863865024814,-24.5839917005212,
-15.4476434026054));
#24259=CARTESIAN_POINT('Ctrl Pts',(-15.579711590863,-24.2965498705415,-6.41021996073443));
#24260=CARTESIAN_POINT('Ctrl Pts',(-7.393288664504,-24.0091080405618,-0.572730267800007));
#24261=CARTESIAN_POINT('Ctrl Pts',(2.58679828374727,-23.7216662105821,0.648609467759102));
#24262=CARTESIAN_POINT('Ctrl Pts',(11.9393097072225,-23.4342243806024,-3.04250639578463));
#24263=CARTESIAN_POINT('Ctrl Pts',(18.3952603118398,-23.1467825506227,-10.750587093018));
#24264=CARTESIAN_POINT('Ctrl Pts',(20.3883909060408,-22.859340720643,-20.6055978326767));
#24265=CARTESIAN_POINT('Ctrl Pts',(17.4351539374455,-22.5718988906633,-30.2166434392508));
#24266=CARTESIAN_POINT('Ctrl Pts',(10.2520255425982,-22.2844570606835,-37.252016400755));
#24267=CARTESIAN_POINT('Ctrl Pts',(0.581683378377804,-21.9970152307039,
-40.004885571498));
#24268=CARTESIAN_POINT('Ctrl Pts',(-9.22977927974942,-21.7095734007241,
-37.8073854571632));
#24269=CARTESIAN_POINT('Ctrl Pts',(-16.802032328275,-21.4221315707444,-31.1926450984325));
#24270=CARTESIAN_POINT('Ctrl Pts',(-20.2979937223667,-21.1346897407647,
-21.7654472021672));
#24271=CARTESIAN_POINT('Ctrl Pts',(-18.8695185485676,-20.847247910785,-11.8128965279848));
#24272=CARTESIAN_POINT('Ctrl Pts',(-12.8631649681624,-20.5598060808053,
-3.74955212808018));
#24273=CARTESIAN_POINT('Ctrl Pts',(-3.73611676076856,-20.2723642508256,
0.468361724080174));
#24274=CARTESIAN_POINT('Ctrl Pts',(6.29733974737971,-19.9849224208459,-0.182450647812198));
#24275=CARTESIAN_POINT('Ctrl Pts',(14.8030171776279,-19.6974805908662,-5.54409756801311));
#24276=CARTESIAN_POINT('Ctrl Pts',(19.7173781407519,-19.4100387608865,-14.3158056438948));
#24277=CARTESIAN_POINT('Ctrl Pts',(19.848163974869,-19.1225969309068,-24.3694965735862));
#24278=CARTESIAN_POINT('Ctrl Pts',(15.1636451133294,-18.8351551009271,-33.2660739649555));
#24279=CARTESIAN_POINT('Ctrl Pts',(6.80031890170515,-18.5477132709474,-38.8471653386448));
#24280=CARTESIAN_POINT('Ctrl Pts',(-3.21281268144865,-18.2602714409677,
-39.7587585286031));
#24281=CARTESIAN_POINT('Ctrl Pts',(-12.4464932275276,-17.972829610988,-35.779694591403));
#24282=CARTESIAN_POINT('Ctrl Pts',(-18.6605666526417,-17.6853877810083,
-27.875322528414));
#24283=CARTESIAN_POINT('Ctrl Pts',(-20.3474548755467,-17.3979459510286,
-17.9632988008009));
#24284=CARTESIAN_POINT('Ctrl Pts',(-17.0979069068817,-17.1105041210489,
-8.44835033968218));
#24285=CARTESIAN_POINT('Ctrl Pts',(-9.70028601982714,-16.8230622910691,
-1.63887080664416));
#24286=CARTESIAN_POINT('Ctrl Pts',(0.0506927284310871,-16.5356204610895,
0.813111983946099));
#24287=CARTESIAN_POINT('Ctrl Pts',(9.789373072981,-16.2481786311098,-1.68727028410862));
#24288=CARTESIAN_POINT('Ctrl Pts',(17.1530823831169,-15.96073680113,-8.53340725805722));
#24289=CARTESIAN_POINT('Ctrl Pts',(20.3553328578584,-15.6732949711504,-18.0643777052803));
#24290=CARTESIAN_POINT('Ctrl Pts',(18.6192358043305,-15.3858531411706,-27.9679010599987));
#24291=CARTESIAN_POINT('Ctrl Pts',(12.365980867978,-15.0984113111909,-35.8413123483213));
#24292=CARTESIAN_POINT('Ctrl Pts',(3.11265134968794,-14.8109694812112,-39.7744670033896));
#24293=CARTESIAN_POINT('Ctrl Pts',(-6.8958287023091,-14.5235276512315,-38.8131527505844));
#24294=CARTESIAN_POINT('Ctrl Pts',(-15.2313333493941,-14.2360858212518,
-33.1905936011728));
#24295=CARTESIAN_POINT('Ctrl Pts',(-19.8716063570163,-13.9486439912721,
-24.2708573063083));
#24296=CARTESIAN_POINT('Ctrl Pts',(-19.6908926897786,-13.6612021612924,
-14.2179444704148));
#24297=CARTESIAN_POINT('Ctrl Pts',(-14.733018799828,-13.3737603313127,-5.47074342841441));
#24298=CARTESIAN_POINT('Ctrl Pts',(-6.20083191517923,-13.086318501333,-0.151425601300484));
#24299=CARTESIAN_POINT('Ctrl Pts',(3.83576344949957,-12.7988766713533,0.449582605509644));
#24300=CARTESIAN_POINT('Ctrl Pts',(12.941689475038,-12.5114348413736,-3.81368345250018));
#24301=CARTESIAN_POINT('Ctrl Pts',(18.9080429432831,-12.2239930113939,-11.9066126650536));
#24302=CARTESIAN_POINT('Ctrl Pts',(20.2868251104993,-11.9365511814142,-21.8664310310046));
#24303=CARTESIAN_POINT('Ctrl Pts',(16.744577660121,-11.6491093514345,-31.2755513038875));
#24304=CARTESIAN_POINT('Ctrl Pts',(9.13855361520696,-11.3616675214548,-37.8538551226924));
#24305=CARTESIAN_POINT('Ctrl Pts',(2.59198389108224,-11.1700396348016,-39.2838563379112));
#24306=CARTESIAN_POINT('Ctrl Pts',(-0.655346693707307,-11.0742256914751,
-39.175140522581));
#24307=CARTESIAN_POINT('Ctrl Pts',(19.9741208538882,-11.1103852176729,-18.5828981790055));
#24308=CARTESIAN_POINT('Ctrl Pts',(19.9280447461166,-11.1365492146988,-17.6780431034267));
#24309=CARTESIAN_POINT('Ctrl Pts',(19.8193134180716,-11.1627123814633,-16.7763823406767));
#24310=CARTESIAN_POINT('Ctrl Pts',(19.6503408321834,-11.188874567879,-15.8860558358095));
#24311=CARTESIAN_POINT('Ctrl Pts',(19.4807874359074,-11.2151266817202,-14.9926690068078));
#24312=CARTESIAN_POINT('Ctrl Pts',(19.2505782498124,-11.2413778084617,-14.1106956350212));
#24313=CARTESIAN_POINT('Ctrl Pts',(18.9622041530682,-11.2676277964606,-13.2483523746474));
#24314=CARTESIAN_POINT('Ctrl Pts',(18.6808079632272,-11.2932426026782,-12.4068755896521));
#24315=CARTESIAN_POINT('Ctrl Pts',(18.344028184216,-11.3188563245957,-11.5840913734253));
#24316=CARTESIAN_POINT('Ctrl Pts',(17.9542222320493,-11.3444688213117,-10.7876116474231));
#24317=CARTESIAN_POINT('Ctrl Pts',(17.6985650026932,-11.361266974113,-10.2652342982414));
#24318=CARTESIAN_POINT('Ctrl Pts',(17.4200994597726,-11.3780645998945,-9.75417131781815));
#24319=CARTESIAN_POINT('Ctrl Pts',(17.1194996172153,-11.3948616589063,-9.25656173562736));
#24320=CARTESIAN_POINT('Ctrl Pts',(16.8694651977826,-11.4088331994848,-8.84265758342029));
#24321=CARTESIAN_POINT('Ctrl Pts',(16.6041170252477,-11.4228043479344,-8.43806124362529));
#24322=CARTESIAN_POINT('Ctrl Pts',(16.3243935215639,-11.4367750813803,-8.04368355127674));
#24323=CARTESIAN_POINT('Ctrl Pts',(15.885141804894,-11.4587134189473,-7.42438958384412));
#24324=CARTESIAN_POINT('Ctrl Pts',(15.4101666116291,-11.4806548255521,-6.82991068458961));
#24325=CARTESIAN_POINT('Ctrl Pts',(14.9030302507404,-11.5025980793146,-6.2638936948343));
#24326=CARTESIAN_POINT('Ctrl Pts',(14.3897649538094,-11.524806525655,-5.6910361742146));
#24327=CARTESIAN_POINT('Ctrl Pts',(13.843557043655,-11.5470168640703,-5.14733342035011));
#24328=CARTESIAN_POINT('Ctrl Pts',(13.2681474792055,-11.5692278278449,-4.6365412598839));
#24329=CARTESIAN_POINT('Ctrl Pts',(12.6948490351162,-11.5913573018064,-4.12762314496093));
#24330=CARTESIAN_POINT('Ctrl Pts',(12.0925635559397,-11.6134873965468,-3.65137526134548));
#24331=CARTESIAN_POINT('Ctrl Pts',(11.4650279407755,-11.6356168592409,-3.2114770050352));
#24332=CARTESIAN_POINT('Ctrl Pts',(11.0512788868354,-11.6502073367097,-2.92144169392273));
#24333=CARTESIAN_POINT('Ctrl Pts',(10.6265541419034,-11.664797539423,-2.64720710320137));
#24334=CARTESIAN_POINT('Ctrl Pts',(10.1919312455364,-11.6793871083046,-2.38981717551844));
#24335=CARTESIAN_POINT('Ctrl Pts',(9.5304224801663,-11.7015928590344,-1.99806217433581));
#24336=CARTESIAN_POINT('Ctrl Pts',(8.84598380925698,-11.7237971414466,-1.64533146119591));
#24337=CARTESIAN_POINT('Ctrl Pts',(8.14369088509868,-11.7459986894785,-1.33308253450281));
#24338=CARTESIAN_POINT('Ctrl Pts',(7.96254615183887,-11.7517252080833,-1.25254313763466));
#24339=CARTESIAN_POINT('Ctrl Pts',(7.78021362704404,-11.7574515447708,-1.17469671193734));
#24340=CARTESIAN_POINT('Ctrl Pts',(7.59678046938244,-11.7631776778154,-1.09956770507146));
#24341=CARTESIAN_POINT('Ctrl Pts',(6.92954822907072,-11.7840063035033,-0.826288347061449));
#24342=CARTESIAN_POINT('Ctrl Pts',(6.24726307976183,-11.8048374519119,-0.588767244839383));
#24343=CARTESIAN_POINT('Ctrl Pts',(5.55409413344061,-11.8256700489947,-0.388320445514948));
#24344=CARTESIAN_POINT('Ctrl Pts',(4.85484017468733,-11.8466855258977,-0.186114015623781));
#24345=CARTESIAN_POINT('Ctrl Pts',(4.14451136482812,-11.8677024770215,-0.0216360031274626));
#24346=CARTESIAN_POINT('Ctrl Pts',(3.42741360134749,-11.8887197997873,0.10380881512014));
#24347=CARTESIAN_POINT('Ctrl Pts',(2.71387713420754,-11.9096327449935,0.228630641364513));
#24348=CARTESIAN_POINT('Ctrl Pts',(1.99363969785113,-11.9305460581597,0.314805779959397));
#24349=CARTESIAN_POINT('Ctrl Pts',(1.27095548430438,-11.9514586530511,0.361098486944169));
#24350=CARTESIAN_POINT('Ctrl Pts',(1.12767727808865,-11.9556047503744,0.370276404343384));
#24351=CARTESIAN_POINT('Ctrl Pts',(0.98430291120095,-11.9597508194649,0.377886850743195));
#24352=CARTESIAN_POINT('Ctrl Pts',(0.840865544220557,-11.9638968518578,
0.383920441879553));
#24353=CARTESIAN_POINT('Ctrl Pts',(0.115235980109344,-11.9848710494559,
0.414443534979133));
#24354=CARTESIAN_POINT('Ctrl Pts',(-0.612005067623876,-12.0058443078857,
0.404607609577718));
#24355=CARTESIAN_POINT('Ctrl Pts',(-1.33647212633668,-12.0268155312316,
0.355346252775243));
#24356=CARTESIAN_POINT('Ctrl Pts',(-2.05909831073793,-12.0477334665972,
0.306210069319436));
#24357=CARTESIAN_POINT('Ctrl Pts',(-2.77896366772368,-12.0686493772075,
0.217848777256603));
#24358=CARTESIAN_POINT('Ctrl Pts',(-3.49173425575499,-12.0895621754851,
0.0912372279509905));
#24359=CARTESIAN_POINT('Ctrl Pts',(-4.18221946881226,-12.1098211174459,
-0.0314157042347517));
#24360=CARTESIAN_POINT('Ctrl Pts',(-4.86667420314046,-12.1300840503762,
-0.190076181705709));
#24361=CARTESIAN_POINT('Ctrl Pts',(-5.54111994932496,-12.150349441883,-0.384003490196785));
#24362=CARTESIAN_POINT('Ctrl Pts',(-6.22204505397661,-12.1708095217495,
-0.57979384631681));
#24363=CARTESIAN_POINT('Ctrl Pts',(-6.89276702439967,-12.1912721076587,
-0.81153180171136));
#24364=CARTESIAN_POINT('Ctrl Pts',(-7.54919220977139,-12.2117356226314,
-1.07840230171945));
#24365=CARTESIAN_POINT('Ctrl Pts',(-7.9416540686949,-12.223970298121,-1.23795817321715));
#24366=CARTESIAN_POINT('Ctrl Pts',(-8.32900551027172,-12.2362053057115,
-1.41007143462229));
#24367=CARTESIAN_POINT('Ctrl Pts',(-8.71037383785197,-12.2484403083773,
-1.59455925930873));
#24368=CARTESIAN_POINT('Ctrl Pts',(-9.34773058730984,-12.2688878939914,
-1.90288208465389));
#24369=CARTESIAN_POINT('Ctrl Pts',(-9.96837462388682,-12.289335465851,-2.24576975478161));
#24370=CARTESIAN_POINT('Ctrl Pts',(-10.5691120723082,-12.3097814507819,
-2.62055688755938));
#24371=CARTESIAN_POINT('Ctrl Pts',(-11.1663011269583,-12.3301066668049,
-2.99313025402213));
#24372=CARTESIAN_POINT('Ctrl Pts',(-11.743817394009,-12.3504303145907,-3.39722672215623));
#24373=CARTESIAN_POINT('Ctrl Pts',(-12.2985561480656,-12.370750848678,-3.83018903250654));
#24374=CARTESIAN_POINT('Ctrl Pts',(-12.7099584330573,-12.3858208507188,
-4.15128014519847));
#24375=CARTESIAN_POINT('Ctrl Pts',(-13.1088338909916,-12.4008891402502,
-4.48824639667069));
#24376=CARTESIAN_POINT('Ctrl Pts',(-13.493931231057,-12.4159550869076,-4.83999308121257));
#24377=CARTESIAN_POINT('Ctrl Pts',(-14.0341379495724,-12.4370892905448,
-5.33341617827342));
#24378=CARTESIAN_POINT('Ctrl Pts',(-14.5477266207456,-12.4582286387994,
-5.85637794374487));
#24379=CARTESIAN_POINT('Ctrl Pts',(-15.0311396692844,-12.4793711373284,
-6.40599385747039));
#24380=CARTESIAN_POINT('Ctrl Pts',(-15.4397269632455,-12.4972410651007,
-6.87053671494157));
#24381=CARTESIAN_POINT('Ctrl Pts',(-15.8267572659291,-12.5151132433853,
-7.35411982889531));
#24382=CARTESIAN_POINT('Ctrl Pts',(-16.1900978510606,-12.5329864679818,
-7.85497690091729));
#24383=CARTESIAN_POINT('Ctrl Pts',(-16.6196443084628,-12.5541164507638,
-8.44709732389173));
#24384=CARTESIAN_POINT('Ctrl Pts',(-17.0160797595293,-12.5752478959037,
-9.06336075286153));
#24385=CARTESIAN_POINT('Ctrl Pts',(-17.3776713152406,-12.5963788137027,
-9.69954212305306));
#24386=CARTESIAN_POINT('Ctrl Pts',(-17.7403254145151,-12.6175718250996,
-10.337592924124));
#24387=CARTESIAN_POINT('Ctrl Pts',(-18.067930155125,-12.6387643060519,-10.9956780076066));
#24388=CARTESIAN_POINT('Ctrl Pts',(-18.3587834248284,-12.6599542492684,
-11.6695102030715));
#24389=CARTESIAN_POINT('Ctrl Pts',(-18.6456091203042,-12.6808507659428,
-12.3340115452611));
#24390=CARTESIAN_POINT('Ctrl Pts',(-18.8966938979277,-12.7017448146769,
-13.0138260169767));
#24391=CARTESIAN_POINT('Ctrl Pts',(-19.1104544823365,-12.7226344704183,
-13.7048313570748));
#24392=CARTESIAN_POINT('Ctrl Pts',(-19.1777275491909,-12.7292087002332,
-13.9222991777667));
#24393=CARTESIAN_POINT('Ctrl Pts',(-19.2413042699407,-12.7357824949494,
-14.1408753565295));
#24394=CARTESIAN_POINT('Ctrl Pts',(-19.3011363745619,-12.7423557945627,
-14.3604313900439));
#24395=CARTESIAN_POINT('Ctrl Pts',(-19.5102750730466,-12.7653322774155,
-15.1278732740347));
#24396=CARTESIAN_POINT('Ctrl Pts',(-19.6738239574605,-12.7883147612307,
-15.9078949124441));
#24397=CARTESIAN_POINT('Ctrl Pts',(-19.7895497833525,-12.8113008248089,
-16.695094248278));
#24398=CARTESIAN_POINT('Ctrl Pts',(-19.7999957438236,-12.8133756556401,
-16.7661505840759));
#24399=CARTESIAN_POINT('Ctrl Pts',(-19.8100520851031,-12.8154505156383,
-16.8372653833307));
#24400=CARTESIAN_POINT('Ctrl Pts',(-19.819717182779,-12.8175254030226,-16.9084346628794));
#24401=CARTESIAN_POINT('Ctrl Pts',(-19.9264252724441,-12.8404333214399,
-17.694183355561));
#24402=CARTESIAN_POINT('Ctrl Pts',(-19.9854387828863,-12.8633445780743,
-18.4865740827516));
#24403=CARTESIAN_POINT('Ctrl Pts',(-19.9973414818128,-12.8862567765334,
-19.2798643736097));
#24404=CARTESIAN_POINT('Ctrl Pts',(-20.0093331714361,-12.9093402783682,
-20.0790857105389));
#24405=CARTESIAN_POINT('Ctrl Pts',(-19.9735070170723,-12.9324247361635,
-20.8792190751475));
#24406=CARTESIAN_POINT('Ctrl Pts',(-19.8905128588134,-12.9555076993744,
-21.6743865184884));
#24407=CARTESIAN_POINT('Ctrl Pts',(-19.808585387833,-12.9782939874491,-22.4593340257054));
#24408=CARTESIAN_POINT('Ctrl Pts',(-19.6806948008909,-13.0010788191109,
-23.2394414522238));
#24409=CARTESIAN_POINT('Ctrl Pts',(-19.5075152480868,-13.0238598370929,
-24.0090641612714));
#24410=CARTESIAN_POINT('Ctrl Pts',(-19.3937042374373,-13.0388311812163,
-24.5148486890476));
#24411=CARTESIAN_POINT('Ctrl Pts',(-19.2603342700839,-13.0538008782412,
-25.0161051744508));
#24412=CARTESIAN_POINT('Ctrl Pts',(-19.1076077938771,-13.0687682590975,
-25.5112368644258));
#24413=CARTESIAN_POINT('Ctrl Pts',(-18.9943814292892,-13.0798645808607,
-25.8783111441481));
#24414=CARTESIAN_POINT('Ctrl Pts',(-18.8704876976831,-13.0909619283799,
-26.2421126628269));
#24415=CARTESIAN_POINT('Ctrl Pts',(-18.7359944338994,-13.1020601051153,
-26.6019904945392));
#24416=CARTESIAN_POINT('Ctrl Pts',(-18.4319970277817,-13.1271455022964,
-27.4154284637133));
#24417=CARTESIAN_POINT('Ctrl Pts',(-18.0738425162515,-13.15223513597,-28.2088194520616));
#24418=CARTESIAN_POINT('Ctrl Pts',(-17.665754615862,-13.177326736488,-28.9759213344436));
#24419=CARTESIAN_POINT('Ctrl Pts',(-17.2531890983672,-13.2026936467605,
-29.7514400027847));
#24420=CARTESIAN_POINT('Ctrl Pts',(-16.7895889810105,-13.2280625672754,
-30.5000885265104));
#24421=CARTESIAN_POINT('Ctrl Pts',(-16.2793696504613,-13.2534311528527,
-31.2154340835479));
#24422=CARTESIAN_POINT('Ctrl Pts',(-15.7757907525824,-13.2784695698645,
-31.9214695189904));
#24423=CARTESIAN_POINT('Ctrl Pts',(-15.2267989499567,-13.3035076606003,
-32.5950623625561));
#24424=CARTESIAN_POINT('Ctrl Pts',(-14.6366791394966,-13.3285431702602,
-33.2300577252576));
#24425=CARTESIAN_POINT('Ctrl Pts',(-14.1805856050451,-13.3478926885872,
-33.7208348084893));
#24426=CARTESIAN_POINT('Ctrl Pts',(-13.6999252095445,-13.3672406651135,
-34.1885562393511));
#24427=CARTESIAN_POINT('Ctrl Pts',(-13.1966887667736,-13.386586058843,-34.6303977940484));
#24428=CARTESIAN_POINT('Ctrl Pts',(-13.1221588722008,-13.3894511338506,
-34.6958350352548));
#24429=CARTESIAN_POINT('Ctrl Pts',(-13.0471338122947,-13.3923161522073,
-34.7607046602224));
#24430=CARTESIAN_POINT('Ctrl Pts',(-12.9716236406234,-13.3951811105315,
-34.8250015937194));
#24431=CARTESIAN_POINT('Ctrl Pts',(-12.3315154719681,-13.4194676825995,
-35.3700538885291));
#24432=CARTESIAN_POINT('Ctrl Pts',(-11.6562472325376,-13.443757351072,-35.8742007315148));
#24433=CARTESIAN_POINT('Ctrl Pts',(-10.951879085421,-13.4680487132348,-36.3342476906604));
#24434=CARTESIAN_POINT('Ctrl Pts',(-10.2390959250206,-13.4926302817849,
-36.7997907831678));
#24435=CARTESIAN_POINT('Ctrl Pts',(-9.49651430597229,-13.5172135847359,
-37.2201734006174));
#24436=CARTESIAN_POINT('Ctrl Pts',(-8.73045208252619,-13.5417971684962,
-37.5921238034003));
#24437=CARTESIAN_POINT('Ctrl Pts',(-7.97173558177135,-13.5661450218112,
-37.9605075970617));
#24438=CARTESIAN_POINT('Ctrl Pts',(-7.18998763220803,-13.5904931505759,
-38.2813831240931));
#24439=CARTESIAN_POINT('Ctrl Pts',(-6.39136847805056,-13.6148401426135,
-38.551616797905));
#24440=CARTESIAN_POINT('Ctrl Pts',(-5.77633849060359,-13.6335901689925,
-38.7597282765079));
#24441=CARTESIAN_POINT('Ctrl Pts',(-5.15130310445809,-13.6523395212015,
-38.9378059308428));
#24442=CARTESIAN_POINT('Ctrl Pts',(-4.51907954700916,-13.6710875542418,
-39.0844393770978));
#24443=CARTESIAN_POINT('Ctrl Pts',(-3.95147045726507,-13.6879195021234,
-39.2160866021564));
#24444=CARTESIAN_POINT('Ctrl Pts',(-3.37806761363064,-13.7047503867005,
-39.3223888579805));
#24445=CARTESIAN_POINT('Ctrl Pts',(-2.80115664232739,-13.7215797412122,
-39.403407171834));
#24446=CARTESIAN_POINT('Ctrl Pts',(-2.05066839710641,-13.7434726040004,
-39.5088017564738));
#24447=CARTESIAN_POINT('Ctrl Pts',(-1.29379634805612,-13.7653681898826,
-39.5714689320331));
#24448=CARTESIAN_POINT('Ctrl Pts',(-0.535596354279603,-13.7872653275722,
-39.5914232562613));
#24449=CARTESIAN_POINT('Ctrl Pts',(0.2302165785228,-13.8093823301727,-39.6115779379874));
#24450=CARTESIAN_POINT('Ctrl Pts',(0.997383280037366,-13.8315009159001,
-39.5881576483815));
#24451=CARTESIAN_POINT('Ctrl Pts',(1.76068098055843,-13.8536198778315,-39.521229288807));
#24452=CARTESIAN_POINT('Ctrl Pts',(2.51909341395407,-13.8755972737167,-39.4547292849246));
#24453=CARTESIAN_POINT('Ctrl Pts',(3.27368522213752,-13.8975750410059,-39.3452764226499));
#24454=CARTESIAN_POINT('Ctrl Pts',(4.01933522984621,-13.9195519958001,-39.1929870851832));
#24455=CARTESIAN_POINT('Ctrl Pts',(4.42690846943145,-13.9315646271541,-39.109745540244));
#24456=CARTESIAN_POINT('Ctrl Pts',(4.83181026210847,-13.9435770157565,-39.0137064972807));
#24457=CARTESIAN_POINT('Ctrl Pts',(5.23320612892998,-13.9555889682651,-38.9048953221849));
#24458=CARTESIAN_POINT('Ctrl Pts',(5.97049893765356,-13.9776527883873,-38.7050285484134));
#24459=CARTESIAN_POINT('Ctrl Pts',(6.69596117589948,-13.9997151371654,-38.4620673838787));
#24460=CARTESIAN_POINT('Ctrl Pts',(7.4050881554146,-14.0217748164042,-38.1785908150792));
#24461=CARTESIAN_POINT('Ctrl Pts',(7.68579811462429,-14.0305072040275,-38.0663757980748));
#24462=CARTESIAN_POINT('Ctrl Pts',(7.96394867972878,-14.0392391733354,-37.9478124993852));
#24463=CARTESIAN_POINT('Ctrl Pts',(8.23926191599921,-14.0479706500041,-37.8230626066356));
#24464=CARTESIAN_POINT('Ctrl Pts',(8.88669860181571,-14.0685039102035,-37.5296961916679));
#24465=CARTESIAN_POINT('Ctrl Pts',(9.51895736847714,-14.089040551112,-37.2018801345204));
#24466=CARTESIAN_POINT('Ctrl Pts',(10.1323349119136,-14.1095792346658,-36.8415979017111));
#24467=CARTESIAN_POINT('Ctrl Pts',(10.7819765508744,-14.1313322058803,-36.4600150695465));
#24468=CARTESIAN_POINT('Ctrl Pts',(11.4104372421159,-14.1530874684109,-36.0420136282793));
#24469=CARTESIAN_POINT('Ctrl Pts',(12.0133349438314,-14.1748434325626,-35.5900102845105));
#24470=CARTESIAN_POINT('Ctrl Pts',(12.5855336179843,-14.1954916019072,-35.1610225585975));
#24471=CARTESIAN_POINT('Ctrl Pts',(13.1347056826439,-14.2161404032403,-34.701408356725));
#24472=CARTESIAN_POINT('Ctrl Pts',(13.6571329470238,-14.2367884775481,-34.2132781933462));
#24473=CARTESIAN_POINT('Ctrl Pts',(13.6851616889856,-14.2378962672563,-34.1870895249402));
#24474=CARTESIAN_POINT('Ctrl Pts',(13.7131134562456,-14.2390040548719,-34.1608187847196));
#24475=CARTESIAN_POINT('Ctrl Pts',(13.740987677545,-14.2401118401848,-34.1344663017308));
#24476=CARTESIAN_POINT('Ctrl Pts',(14.2631150066703,-14.2608623745404,-33.6408434876278));
#24477=CARTESIAN_POINT('Ctrl Pts',(14.7580301757989,-14.281612100993,-33.1185370063711));
#24478=CARTESIAN_POINT('Ctrl Pts',(15.223414134107,-14.3023596401795,-32.5712212386129));
#24479=CARTESIAN_POINT('Ctrl Pts',(15.6847663180672,-14.3229274366077,-32.0286470474243));
#24480=CARTESIAN_POINT('Ctrl Pts',(16.1170963246289,-14.3434930835033,-31.4614958363429));
#24481=CARTESIAN_POINT('Ctrl Pts',(16.5181905859433,-14.3640552370457,-30.873369580814));
#24482=CARTESIAN_POINT('Ctrl Pts',(16.5852059315091,-14.3674907881322,-30.7751046888621));
#24483=CARTESIAN_POINT('Ctrl Pts',(16.6513494078145,-14.3709262416976,-30.6762542889601));
#24484=CARTESIAN_POINT('Ctrl Pts',(16.7166108290612,-14.3743615914742,-30.5768352182605));
#24485=CARTESIAN_POINT('Ctrl Pts',(17.1031920022547,-14.3947111566782,-29.9879185159472));
#24486=CARTESIAN_POINT('Ctrl Pts',(17.4591726771811,-14.415065002738,-29.3785076097102));
#24487=CARTESIAN_POINT('Ctrl Pts',(17.7822854211445,-14.4354215052237,-28.7520173531008));
#24488=CARTESIAN_POINT('Ctrl Pts',(18.108425142372,-14.4559687110208,-28.1196580250966));
#24489=CARTESIAN_POINT('Ctrl Pts',(18.4010776580517,-14.476518623249,-27.4698985712953));
#24490=CARTESIAN_POINT('Ctrl Pts',(18.6579499283108,-14.4970695713991,-26.8062864231052));
#24491=CARTESIAN_POINT('Ctrl Pts',(18.7728726327126,-14.5062639096477,-26.5093913839213));
#24492=CARTESIAN_POINT('Ctrl Pts',(18.8806341295726,-14.5154584552463,-26.2097239964591));
#24493=CARTESIAN_POINT('Ctrl Pts',(18.9810320113388,-14.5246530586009,-25.9076036147287));
#24494=CARTESIAN_POINT('Ctrl Pts',(19.2051816501553,-14.5451810516694,-25.2330856542637));
#24495=CARTESIAN_POINT('Ctrl Pts',(19.392623447804,-14.5657093326259,-24.5463398387504));
#24496=CARTESIAN_POINT('Ctrl Pts',(19.543031303077,-14.586236236696,-23.8515600032647));
#24497=CARTESIAN_POINT('Ctrl Pts',(19.6926310179389,-14.6066528498463,-23.1605132152376));
#24498=CARTESIAN_POINT('Ctrl Pts',(19.805593666679,-14.6270681008663,-22.4615194344548));
#24499=CARTESIAN_POINT('Ctrl Pts',(19.8816490897434,-14.6474803516717,-21.7587099250808));
#24500=CARTESIAN_POINT('Ctrl Pts',(19.9478294300263,-14.6652422633121,-21.1471536334932));
#24501=CARTESIAN_POINT('Ctrl Pts',(19.9860652048403,-14.6830019032577,-20.5327085926212));
#24502=CARTESIAN_POINT('Ctrl Pts',(19.9962101497513,-14.7007581922342,-19.9180914901866));
#24503=CARTESIAN_POINT('Ctrl Pts',(20.0084375679831,-14.7221593504924,-19.1773106944436));
#24504=CARTESIAN_POINT('Ctrl Pts',(19.9798683719785,-14.743565641905,-18.435612890516));
#24505=CARTESIAN_POINT('Ctrl Pts',(19.9100785180099,-14.7649750769527,-17.6977301290515));
#24506=CARTESIAN_POINT('Ctrl Pts',(19.8620322182312,-14.7797142413999,-17.1897402946726));
#24507=CARTESIAN_POINT('Ctrl Pts',(19.7944502966763,-14.7944548957825,-16.6835591145626));
#24508=CARTESIAN_POINT('Ctrl Pts',(19.7072083992755,-14.8091963909423,-16.1807336067118));
#24509=CARTESIAN_POINT('Ctrl Pts',(19.5806409201467,-14.8305828341141,-15.4512520288642));
#24510=CARTESIAN_POINT('Ctrl Pts',(19.4126923112276,-14.8519710468852,-14.7288338805149));
#24511=CARTESIAN_POINT('Ctrl Pts',(19.2052452520856,-14.8733590470823,-14.0178163682933));
#24512=CARTESIAN_POINT('Ctrl Pts',(18.9970195405338,-14.8948273271249,-13.3041300522739));
#24513=CARTESIAN_POINT('Ctrl Pts',(18.7489986752065,-14.9162953929947,-12.6019310249562));
#24514=CARTESIAN_POINT('Ctrl Pts',(18.4631369780634,-14.9377612401137,-11.9155907859537));
#24515=CARTESIAN_POINT('Ctrl Pts',(18.1812032179407,-14.9589321316775,-11.238681335547));
#24516=CARTESIAN_POINT('Ctrl Pts',(17.862461882579,-14.9801008650458,-10.577198642783));
#24517=CARTESIAN_POINT('Ctrl Pts',(17.5088301850206,-15.0012655171437,-9.93530957957058));
#24518=CARTESIAN_POINT('Ctrl Pts',(17.3645854462933,-15.0098984811375,-9.67348599063822));
#24519=CARTESIAN_POINT('Ctrl Pts',(17.2145361502497,-15.0185307660951,-9.41492198294241));
#24520=CARTESIAN_POINT('Ctrl Pts',(17.0588141945543,-15.0271622415069,-9.15989856826417));
#24521=CARTESIAN_POINT('Ctrl Pts',(16.6585528165977,-15.0493482346553,-8.50439676112009));
#24522=CARTESIAN_POINT('Ctrl Pts',(16.2205271960757,-15.0715392559383,-7.8718224462815));
#24523=CARTESIAN_POINT('Ctrl Pts',(15.7468246496767,-15.0937333481669,-7.26699724202744));
#24524=CARTESIAN_POINT('Ctrl Pts',(15.2473167366161,-15.1171364832686,-6.62922364794394));
#24525=CARTESIAN_POINT('Ctrl Pts',(14.7081386721259,-15.1405430330143,-6.02230608514826));
#24526=CARTESIAN_POINT('Ctrl Pts',(14.1341068463268,-15.1639507026161,-5.45006014778474));
#24527=CARTESIAN_POINT('Ctrl Pts',(13.5553679999388,-15.187550313462,-4.87312183399189));
#24528=CARTESIAN_POINT('Ctrl Pts',(12.9412022423014,-15.2111510626048,-4.33142679091729));
#24529=CARTESIAN_POINT('Ctrl Pts',(12.2965870051349,-15.2347505983414,-3.82885184252071));
#24530=CARTESIAN_POINT('Ctrl Pts',(11.6603901992749,-15.2580419330628,-3.33284033295629));
#24531=CARTESIAN_POINT('Ctrl Pts',(10.994534919233,-15.2813320858644,-2.87493434685588));
#24532=CARTESIAN_POINT('Ctrl Pts',(10.3038337861359,-15.304618795982,-2.45881927499669));
#24533=CARTESIAN_POINT('Ctrl Pts',(9.81976279848891,-15.3209390540871,-2.16718918470498));
#24534=CARTESIAN_POINT('Ctrl Pts',(9.32348869193696,-15.337257621226,-1.89608496932369));
#24535=CARTESIAN_POINT('Ctrl Pts',(8.81667296168118,-15.3535737191617,-1.64676070233072));
#24536=CARTESIAN_POINT('Ctrl Pts',(8.56100534705659,-15.3618045170437,-1.52098690170708));
#24537=CARTESIAN_POINT('Ctrl Pts',(8.30261034241345,-15.370035818637,-1.40073335065913));
#24538=CARTESIAN_POINT('Ctrl Pts',(8.04169765241955,-15.3782675505676,-1.28616526659885));
#24539=CARTESIAN_POINT('Ctrl Pts',(7.24212129422521,-15.4034939902582,-0.935067236754612));
#24540=CARTESIAN_POINT('Ctrl Pts',(6.41889799767392,-15.4287244714103,-0.637367031638338));
#24541=CARTESIAN_POINT('Ctrl Pts',(5.57957125934345,-15.4539568823051,-0.394409966968626));
#24542=CARTESIAN_POINT('Ctrl Pts',(4.73059617685975,-15.4794793482797,-0.14866002883577));
#24543=CARTESIAN_POINT('Ctrl Pts',(3.86514638670229,-15.5050037886182,0.0410806677278658));
#24544=CARTESIAN_POINT('Ctrl Pts',(2.9910522899213,-15.5305280179369,0.173468298107808));
#24545=CARTESIAN_POINT('Ctrl Pts',(2.12778444254974,-15.5557361123296,0.304216217716915));
#24546=CARTESIAN_POINT('Ctrl Pts',(1.25608621440857,-15.5809440008973,0.379022902611436));
#24547=CARTESIAN_POINT('Ctrl Pts',(0.383507028897304,-15.606149578457,0.396643262445788));
#24548=CARTESIAN_POINT('Ctrl Pts',(-0.270164980269126,-15.6250317392961,
0.409843137261055));
#24549=CARTESIAN_POINT('Ctrl Pts',(-0.924331146612205,-15.6439126032201,
0.390951598637912));
#24550=CARTESIAN_POINT('Ctrl Pts',(-1.57582090498174,-15.6627912852053,
0.339464199055106));
#24551=CARTESIAN_POINT('Ctrl Pts',(-1.77356444262565,-15.6685214403058,
0.323836477503398));
#24552=CARTESIAN_POINT('Ctrl Pts',(-1.9710614462232,-15.6742513943896,0.3052058983352));
#24553=CARTESIAN_POINT('Ctrl Pts',(-2.16822677942669,-15.6799811227089,
0.283601802610633));
#24554=CARTESIAN_POINT('Ctrl Pts',(-2.98666404325158,-15.7037653402074,
0.193922766722636));
#24555=CARTESIAN_POINT('Ctrl Pts',(-3.79977487930789,-15.7275527970136,
0.0529602658043979));
#24556=CARTESIAN_POINT('Ctrl Pts',(-4.60143094131961,-15.7513420141174,
-0.137298639460524));
#24557=CARTESIAN_POINT('Ctrl Pts',(-5.41223396812457,-15.7754026682397,
-0.329728415240278));
#24558=CARTESIAN_POINT('Ctrl Pts',(-6.21131829758199,-15.799465123059,-0.57258572264631));
#24559=CARTESIAN_POINT('Ctrl Pts',(-6.99234516105694,-15.8235278483585,
-0.863760813644352));
#24560=CARTESIAN_POINT('Ctrl Pts',(-7.76626462213267,-15.8473716010727,
-1.15228618971307));
#24561=CARTESIAN_POINT('Ctrl Pts',(-8.52245278241689,-15.8712156193666,
-1.48825354564241));
#24562=CARTESIAN_POINT('Ctrl Pts',(-9.25475917527491,-15.8950584144187,
-1.86956279280905));
#24563=CARTESIAN_POINT('Ctrl Pts',(-9.7895698166707,-15.9124710447587,-2.14803672808559));
#24564=CARTESIAN_POINT('Ctrl Pts',(-10.3116433439586,-15.9298830226794,
-2.4506928806796));
#24565=CARTESIAN_POINT('Ctrl Pts',(-10.8185943721486,-15.9472937682659,
-2.77669890790053));
#24566=CARTESIAN_POINT('Ctrl Pts',(-11.3920790284336,-15.9669895473315,
-3.14549085045787));
#24567=CARTESIAN_POINT('Ctrl Pts',(-11.9462107971689,-15.9866837493665,
-3.54416374639413));
#24568=CARTESIAN_POINT('Ctrl Pts',(-12.4785050652985,-16.0063755348504,
-3.97001905161396));
#24569=CARTESIAN_POINT('Ctrl Pts',(-13.0599247512723,-16.0278846744707,
-4.43517652682255));
#24570=CARTESIAN_POINT('Ctrl Pts',(-13.6156596478882,-16.0493971544179,
-4.93306361068759));
#24571=CARTESIAN_POINT('Ctrl Pts',(-14.14236746599,-16.0709115796185,-5.46023078064714));
#24572=CARTESIAN_POINT('Ctrl Pts',(-14.6742891026636,-16.0926389735768,
-5.99261631624839));
#24573=CARTESIAN_POINT('Ctrl Pts',(-15.1766054254887,-16.1143683514911,
-6.55486384786975));
#24574=CARTESIAN_POINT('Ctrl Pts',(-15.6459021722256,-16.136098276449,-7.14337504289649));
#24575=CARTESIAN_POINT('Ctrl Pts',(-16.1125781547654,-16.1577068517284,
-7.72859972660555));
#24576=CARTESIAN_POINT('Ctrl Pts',(-16.5466016897967,-16.1793159679586,
-8.33979481174759));
#24577=CARTESIAN_POINT('Ctrl Pts',(-16.9446532552964,-16.2009242121648,
-8.97338784582074));
#24578=CARTESIAN_POINT('Ctrl Pts',(-17.1342489204786,-16.211216419981,-9.2751741045913));
#24579=CARTESIAN_POINT('Ctrl Pts',(-17.3156842191375,-16.2215084299606,
-9.58204136832143));
#24580=CARTESIAN_POINT('Ctrl Pts',(-17.4886041232736,-16.2318000894166,
-9.89360160100439));
#24581=CARTESIAN_POINT('Ctrl Pts',(-17.8529470711414,-16.2534846581387,
-10.5500602902529));
#24582=CARTESIAN_POINT('Ctrl Pts',(-18.1794829683867,-16.2751676707231,
-11.2273537431163));
#24583=CARTESIAN_POINT('Ctrl Pts',(-18.4669805218973,-16.2968476989408,
-11.9207025115189));
#24584=CARTESIAN_POINT('Ctrl Pts',(-18.6257642107353,-16.3088214872827,
-12.3036361182712));
#24585=CARTESIAN_POINT('Ctrl Pts',(-18.7726408954919,-16.3207943653012,
-12.6914668849378));
#24586=CARTESIAN_POINT('Ctrl Pts',(-18.9074099710164,-16.3327660923875,
-13.0833891333219));
#24587=CARTESIAN_POINT('Ctrl Pts',(-19.1370513962249,-16.3531654641247,
-13.7512098729063));
#24588=CARTESIAN_POINT('Ctrl Pts',(-19.3317259052239,-16.3735688488396,
-14.4314647516969));
#24589=CARTESIAN_POINT('Ctrl Pts',(-19.4902935960131,-16.3939747002871,
-15.1201904621459));
#24590=CARTESIAN_POINT('Ctrl Pts',(-19.6504101316282,-16.4145798703807,
-15.8156434525834));
#24591=CARTESIAN_POINT('Ctrl Pts',(-19.7737107209568,-16.4351875556313,
-16.5197327034161));
#24592=CARTESIAN_POINT('Ctrl Pts',(-19.8590687724139,-16.4557961640428,
-17.2283530760629));
#24593=CARTESIAN_POINT('Ctrl Pts',(-19.9426360052612,-16.4759724022346,
-17.9221065377506));
#24594=CARTESIAN_POINT('Ctrl Pts',(-19.9898360146949,-16.4961495252577,
-18.6202021015481));
#24595=CARTESIAN_POINT('Ctrl Pts',(-19.9996589415626,-16.5163260392285,
-19.3187773410015));
#24596=CARTESIAN_POINT('Ctrl Pts',(-20.0096943317872,-16.5369389577399,
-20.0324622969757));
#24597=CARTESIAN_POINT('Ctrl Pts',(-19.9807182116633,-16.5575512405671,
-20.7466470003676));
#24598=CARTESIAN_POINT('Ctrl Pts',(-19.9137224765929,-16.5781612947781,
-21.4571871444308));
#24599=CARTESIAN_POINT('Ctrl Pts',(-19.8472622275165,-16.5986066161839,
-22.1620480568982));
#24600=CARTESIAN_POINT('Ctrl Pts',(-19.7433879848602,-16.6190497444569,
-22.8633215625638));
#24601=CARTESIAN_POINT('Ctrl Pts',(-19.6031163352965,-16.6394891245584,
-23.5569777969263));
#24602=CARTESIAN_POINT('Ctrl Pts',(-19.5581144731835,-16.646046473587,-23.7795161523937));
#24603=CARTESIAN_POINT('Ctrl Pts',(-19.5093667621572,-16.6526034368347,
-24.0012706766111));
#24604=CARTESIAN_POINT('Ctrl Pts',(-19.4569077629963,-16.659159962954,-24.2221088776306));
#24605=CARTESIAN_POINT('Ctrl Pts',(-19.2933865568267,-16.6795974679854,
-24.9104889378036));
#24606=CARTESIAN_POINT('Ctrl Pts',(-19.0936504458307,-16.7000396570827,
-25.5905989945009));
#24607=CARTESIAN_POINT('Ctrl Pts',(-18.8585803075408,-16.720484777406,-26.2583815667861));
#24608=CARTESIAN_POINT('Ctrl Pts',(-18.6213287081262,-16.7411196293367,
-26.9323611904354));
#24609=CARTESIAN_POINT('Ctrl Pts',(-18.3480843661492,-16.7617574671501,
-27.5937825511019));
#24610=CARTESIAN_POINT('Ctrl Pts',(-18.0398053620849,-16.782396488756,-28.2384776451553));
#24611=CARTESIAN_POINT('Ctrl Pts',(-17.9478472889816,-16.7885530048748,
-28.4307869422748));
#24612=CARTESIAN_POINT('Ctrl Pts',(-17.852772179836,-16.7947096263273,-28.62160801308));
#24613=CARTESIAN_POINT('Ctrl Pts',(-17.7546063284763,-16.8008663052821,
-28.8108304779963));
#24614=CARTESIAN_POINT('Ctrl Pts',(-17.4260549351964,-16.8214721006839,
-29.4441393489228));
#24615=CARTESIAN_POINT('Ctrl Pts',(-17.0628783685119,-16.8420785402109,
-30.059538992619));
#24616=CARTESIAN_POINT('Ctrl Pts',(-16.6678810045417,-16.8626838306041,
-30.6538343602269));
#24617=CARTESIAN_POINT('Ctrl Pts',(-16.2746839388839,-16.8831952072832,
-31.245421079512));
#24618=CARTESIAN_POINT('Ctrl Pts',(-15.8499561244133,-16.9037054452795,
-31.8160947909293));
#24619=CARTESIAN_POINT('Ctrl Pts',(-15.3965033801645,-16.9242127757417,
-32.3627360963394));
#24620=CARTESIAN_POINT('Ctrl Pts',(-14.9442533979843,-16.9446657114747,
-32.907927461407));
#24621=CARTESIAN_POINT('Ctrl Pts',(-14.4634312882779,-16.965115755077,-33.4292130801895));
#24622=CARTESIAN_POINT('Ctrl Pts',(-13.9568506401819,-16.9855611517378,
-33.9235403274738));
#24623=CARTESIAN_POINT('Ctrl Pts',(-13.4181560753903,-17.0073026535056,
-34.4492047055768));
#24624=CARTESIAN_POINT('Ctrl Pts',(-12.8498604133612,-17.0290493208556,
-34.9448470820299));
#24625=CARTESIAN_POINT('Ctrl Pts',(-12.2552106482494,-17.0507991520451,
-35.4066987894313));
#24626=CARTESIAN_POINT('Ctrl Pts',(-11.939836247458,-17.0623342444325,-35.6516433164822));
#24627=CARTESIAN_POINT('Ctrl Pts',(-11.6170499183522,-17.0738702267274,
-35.8870837828807));
#24628=CARTESIAN_POINT('Ctrl Pts',(-11.2873409558111,-17.0854068003205,
-36.1124612968337));
#24629=CARTESIAN_POINT('Ctrl Pts',(-10.666724317051,-17.1071222837909,-36.5366931226342));
#24630=CARTESIAN_POINT('Ctrl Pts',(-10.0215780966774,-17.1288398622991,
-36.9252680251935));
#24631=CARTESIAN_POINT('Ctrl Pts',(-9.35652274947491,-17.1505575443406,
-37.276433813911));
#24632=CARTESIAN_POINT('Ctrl Pts',(-8.68840416349979,-17.1723752578245,
-37.6292170690005));
#24633=CARTESIAN_POINT('Ctrl Pts',(-8.00019354238653,-17.1941930757978,
-37.9442454238515));
#24634=CARTESIAN_POINT('Ctrl Pts',(-7.29660110986102,-17.2160089791101,
-38.2197883368785));
#24635=CARTESIAN_POINT('Ctrl Pts',(-6.60259463085522,-17.2375276560376,
-38.4915771709319));
#24636=CARTESIAN_POINT('Ctrl Pts',(-5.89362354246889,-17.2590444701206,
-38.7249489400595));
#24637=CARTESIAN_POINT('Ctrl Pts',(-5.17421923497113,-17.2805574836182,
-38.918291723908));
#24638=CARTESIAN_POINT('Ctrl Pts',(-4.82404610688609,-17.2910290350845,
-39.0124021520876));
#24639=CARTESIAN_POINT('Ctrl Pts',(-4.47140112121538,-17.3014996860791,
-39.0970292849977));
#24640=CARTESIAN_POINT('Ctrl Pts',(-4.11680684838184,-17.3119692131292,
-39.1719917356879));
#24641=CARTESIAN_POINT('Ctrl Pts',(-3.46241534107461,-17.3312903644055,
-39.3103323544085));
#24642=CARTESIAN_POINT('Ctrl Pts',(-2.80101294488542,-17.3506148518215,
-39.4158353210818));
#24643=CARTESIAN_POINT('Ctrl Pts',(-2.13583949909998,-17.3699415447699,
-39.4872731549712));
#24644=CARTESIAN_POINT('Ctrl Pts',(-1.31258250367268,-17.3938613739048,
-39.5756887356898));
#24645=CARTESIAN_POINT('Ctrl Pts',(-0.483549154569824,-17.4177845814665,
-39.6119214666601));
#24646=CARTESIAN_POINT('Ctrl Pts',(0.344764119250647,-17.4417090240055,
-39.5968191301389));
#24647=CARTESIAN_POINT('Ctrl Pts',(1.18032935008554,-17.4658429271851,-39.5815845713067));
#24648=CARTESIAN_POINT('Ctrl Pts',(2.01516076426182,-17.4899780870615,-39.5141121977442));
#24649=CARTESIAN_POINT('Ctrl Pts',(2.84258414664963,-17.5141123033931,-39.3953254198698));
#24650=CARTESIAN_POINT('Ctrl Pts',(3.65878271442596,-17.5379191152666,-39.2781501018456));
#24651=CARTESIAN_POINT('Ctrl Pts',(4.46777185620238,-17.5617250090218,-39.1110434563151));
#24652=CARTESIAN_POINT('Ctrl Pts',(5.26315552577615,-17.5855278727532,-38.8949405395713));
#24653=CARTESIAN_POINT('Ctrl Pts',(5.85190658120405,-17.6031469937889,-38.7349789698522));
#24654=CARTESIAN_POINT('Ctrl Pts',(6.43320318158206,-17.6207644546411,-38.5481728117384));
#24655=CARTESIAN_POINT('Ctrl Pts',(7.00445989950212,-17.6383793987857,-38.3349176566182));
#24656=CARTESIAN_POINT('Ctrl Pts',(7.17843832567226,-17.6437440976386,-38.2699699805618));
#24657=CARTESIAN_POINT('Ctrl Pts',(7.35150435937072,-17.6491089831947,-38.2025621720601));
#24658=CARTESIAN_POINT('Ctrl Pts',(7.5235847249904,-17.6544740371563,-38.1327039790955));
#24659=CARTESIAN_POINT('Ctrl Pts',(8.33128942089197,-17.6796563365016,-37.8048060791726));
#24660=CARTESIAN_POINT('Ctrl Pts',(9.11727768864674,-17.7048423460575,-37.4229183421497));
#24661=CARTESIAN_POINT('Ctrl Pts',(9.87535777922729,-17.7300301736403,-36.991486190376));
#24662=CARTESIAN_POINT('Ctrl Pts',(10.6424557033028,-17.7555176260755,-36.5549218852092));
#24663=CARTESIAN_POINT('Ctrl Pts',(11.3809765673666,-17.7810069400479,-36.0676280090107));
#24664=CARTESIAN_POINT('Ctrl Pts',(12.0845228270963,-17.8064961550415,-35.5342615138855));
#24665=CARTESIAN_POINT('Ctrl Pts',(12.7798548902515,-17.8316877727988,-35.0071222954698));
#24666=CARTESIAN_POINT('Ctrl Pts',(13.4410234215531,-17.856879293875,-34.4349807532623));
#24667=CARTESIAN_POINT('Ctrl Pts',(14.0618830530253,-17.8820688256246,-33.8223719746968));
#24668=CARTESIAN_POINT('Ctrl Pts',(14.5296124014227,-17.9010455518835,-33.3608584693953));
#24669=CARTESIAN_POINT('Ctrl Pts',(14.9744650629644,-17.9200211491046,-32.8763787394388));
#24670=CARTESIAN_POINT('Ctrl Pts',(15.3938295764309,-17.9389948080564,-32.3708830891003));
#24671=CARTESIAN_POINT('Ctrl Pts',(15.5838191610434,-17.9475906655194,-32.141872513462));
#24672=CARTESIAN_POINT('Ctrl Pts',(15.7685776075339,-17.956186125159,-31.9085486099565));
#24673=CARTESIAN_POINT('Ctrl Pts',(15.947975637077,-17.9647811117286,-31.6711864884008));
#24674=CARTESIAN_POINT('Ctrl Pts',(16.4336309268079,-17.9880489296823,-31.028614380954));
#24675=CARTESIAN_POINT('Ctrl Pts',(16.8802403539135,-18.0113201069308,-30.3561255227717));
#24676=CARTESIAN_POINT('Ctrl Pts',(17.2851288785375,-18.0345931083064,-29.6591359139272));
#24677=CARTESIAN_POINT('Ctrl Pts',(17.6944688184927,-18.0581219771339,-28.9544834792879));
#24678=CARTESIAN_POINT('Ctrl Pts',(18.0611649062635,-18.0816527104189,-28.2247894928259));
#24679=CARTESIAN_POINT('Ctrl Pts',(18.3824929514057,-18.1051837218015,-27.4756864929701));
#24680=CARTESIAN_POINT('Ctrl Pts',(18.7011153779039,-18.1285165993951,-26.7328910254736));
#24681=CARTESIAN_POINT('Ctrl Pts',(18.9751301654639,-18.1518497504228,-25.9710129962919));
#24682=CARTESIAN_POINT('Ctrl Pts',(19.201927222714,-18.1751816282597,-25.1955648425843));
#24683=CARTESIAN_POINT('Ctrl Pts',(19.3584929878329,-18.1912884214848,-24.6602464616166));
#24684=CARTESIAN_POINT('Ctrl Pts',(19.4925575574859,-18.2073946079564,-24.1184615225294));
#24685=CARTESIAN_POINT('Ctrl Pts',(19.6032766376507,-18.2234996788555,-23.5720258088966));
#24686=CARTESIAN_POINT('Ctrl Pts',(19.7583714229585,-18.2460595891235,-22.8065811397011));
#24687=CARTESIAN_POINT('Ctrl Pts',(19.8676554601783,-18.2686173103838,-22.0320113744718));
#24688=CARTESIAN_POINT('Ctrl Pts',(19.9314366675982,-18.2911714440574,-21.2538284123872));
#24689=CARTESIAN_POINT('Ctrl Pts',(19.9913318998794,-18.31235142998,-20.5230575292897));
#24690=CARTESIAN_POINT('Ctrl Pts',(20.0111396111598,-18.3335353305608,-19.7886025817079));
#24691=CARTESIAN_POINT('Ctrl Pts',(19.9909920975993,-18.3547215473376,-19.0550553327148));
#24692=CARTESIAN_POINT('Ctrl Pts',(19.9706479040045,-18.3761145839698,-18.3143471952236));
#24693=CARTESIAN_POINT('Ctrl Pts',(19.9095645489732,-18.3975099822403,-17.5745655121327));
#24694=CARTESIAN_POINT('Ctrl Pts',(19.8079304390892,-18.4189060964172,-16.8404488747631));
#24695=CARTESIAN_POINT('Ctrl Pts',(19.7067907610067,-18.4401981223181,-16.1099035837843));
#24696=CARTESIAN_POINT('Ctrl Pts',(19.5654939978639,-18.4614908571768,-15.3849693151033));
#24697=CARTESIAN_POINT('Ctrl Pts',(19.3842767531733,-18.4827826791622,-14.6703123502781));
#24698=CARTESIAN_POINT('Ctrl Pts',(19.3126995679643,-18.4911925227635,-14.3880371505886));
#24699=CARTESIAN_POINT('Ctrl Pts',(19.2348949746463,-18.499602223948,-14.1073651880637));
#24700=CARTESIAN_POINT('Ctrl Pts',(19.1508797131903,-18.5080116827779,-13.8285833458192));
#24701=CARTESIAN_POINT('Ctrl Pts',(18.93748718916,-18.5293710836097,-13.1204981724899));
#24702=CARTESIAN_POINT('Ctrl Pts',(18.6840252883343,-18.550728920957,-12.4246086106881));
#24703=CARTESIAN_POINT('Ctrl Pts',(18.3929482755027,-18.5720835572716,-11.7449505828535));
#24704=CARTESIAN_POINT('Ctrl Pts',(18.1862924267179,-18.5872447012251,-11.2624140016954));
#24705=CARTESIAN_POINT('Ctrl Pts',(17.9606774050224,-18.6024042316759,-10.7880585904593));
#24706=CARTESIAN_POINT('Ctrl Pts',(17.7169936405004,-18.6175615626038,-10.3233182508862));
#24707=CARTESIAN_POINT('Ctrl Pts',(17.3904104761619,-18.6378753045022,-9.70047671283303));
#24708=CARTESIAN_POINT('Ctrl Pts',(17.0310912477272,-18.6581936921958,-9.09437119818497));
#24709=CARTESIAN_POINT('Ctrl Pts',(16.6410581746211,-18.6785149680777,-8.50854050942828));
#24710=CARTESIAN_POINT('Ctrl Pts',(16.2472131045498,-18.699034854404,-7.9169841913298));
#24711=CARTESIAN_POINT('Ctrl Pts',(15.8220512831505,-18.7195576856503,-7.34610177649712));
#24712=CARTESIAN_POINT('Ctrl Pts',(15.3677049710245,-18.7400816521727,-6.79951981621027));
#24713=CARTESIAN_POINT('Ctrl Pts',(14.9806127649261,-18.7575675814453,-6.33384504088077));
#24714=CARTESIAN_POINT('Ctrl Pts',(14.5723376083972,-18.7750543347732,-5.88580906558278));
#24715=CARTESIAN_POINT('Ctrl Pts',(14.1442230561422,-18.7925407930396,-5.45763817044466));
#24716=CARTESIAN_POINT('Ctrl Pts',(13.6417795986744,-18.813063236166,-4.95512858788765));
#24717=CARTESIAN_POINT('Ctrl Pts',(13.1120094801687,-18.8335852728798,-4.47998215188985));
#24718=CARTESIAN_POINT('Ctrl Pts',(12.5585248391515,-18.8541050941029,-4.03435440471167));
#24719=CARTESIAN_POINT('Ctrl Pts',(12.0090709653696,-18.8744754791594,-3.5919719539507));
#24720=CARTESIAN_POINT('Ctrl Pts',(11.4362475350011,-18.8948436808761,-3.17868023047761));
#24721=CARTESIAN_POINT('Ctrl Pts',(10.8436119217496,-18.9152079294127,-2.79654300834193));
#24722=CARTESIAN_POINT('Ctrl Pts',(10.5646899380239,-18.9247922953736,-2.61669139350438));
#24723=CARTESIAN_POINT('Ctrl Pts',(10.2813796556023,-18.9343757856724,-2.44374007114551));
#24724=CARTESIAN_POINT('Ctrl Pts',(9.99405298027345,-18.9439582157997,-2.27790030702984));
#24725=CARTESIAN_POINT('Ctrl Pts',(9.37716439463645,-18.9645316337095,-1.92184336449019));
#24726=CARTESIAN_POINT('Ctrl Pts',(8.74119081850119,-18.985110181794,-1.59824180548221));
#24727=CARTESIAN_POINT('Ctrl Pts',(8.0897262578135,-19.0056919569236,-1.30933354428041));
#24728=CARTESIAN_POINT('Ctrl Pts',(7.43227063478231,-19.0264630081941,-1.01776839656649));
#24729=CARTESIAN_POINT('Ctrl Pts',(6.75903855337832,-19.0472373461366,-0.761538130216194));
#24730=CARTESIAN_POINT('Ctrl Pts',(6.0737575897265,-19.0680130146346,-0.542902587988787));
#24731=CARTESIAN_POINT('Ctrl Pts',(5.97406842689018,-19.0710352917877,-0.511097247804278));
#24732=CARTESIAN_POINT('Ctrl Pts',(5.87412433016544,-19.0740575970982,-0.48008741301242));
#24733=CARTESIAN_POINT('Ctrl Pts',(5.77393681815294,-19.0770799245441,-0.449879959298173));
#24734=CARTESIAN_POINT('Ctrl Pts',(5.08673679648172,-19.0978104871124,-0.242682850296492));
#24735=CARTESIAN_POINT('Ctrl Pts',(4.38808345918499,-19.1185420911045,-0.0732401623689728));
#24736=CARTESIAN_POINT('Ctrl Pts',(3.68229533917389,-19.1392727932137,0.0582218196790762));
#24737=CARTESIAN_POINT('Ctrl Pts',(2.97550653173584,-19.16003288793,0.189870192442453));
#24738=CARTESIAN_POINT('Ctrl Pts',(2.26156364495504,-19.180792078204,0.283430027449545));
#24739=CARTESIAN_POINT('Ctrl Pts',(1.54480953965911,-19.2015484124509,0.338725808624796));
#24740=CARTESIAN_POINT('Ctrl Pts',(0.83811095091755,-19.2220135510687,0.393245831923131));
#24741=CARTESIAN_POINT('Ctrl Pts',(0.128680355871043,-19.2424759132329,
0.41056798171069));
#24742=CARTESIAN_POINT('Ctrl Pts',(-0.57932749638065,-19.2629336283508,
0.390573889259983));
#24743=CARTESIAN_POINT('Ctrl Pts',(-0.665046064202799,-19.2654104455714,
0.388153202873063));
#24744=CARTESIAN_POINT('Ctrl Pts',(-0.750743796491884,-19.2678871946758,
0.385185596321532));
#24745=CARTESIAN_POINT('Ctrl Pts',(-0.836413337634226,-19.2703638723444,
0.381670909197228));
#24746=CARTESIAN_POINT('Ctrl Pts',(-1.6019878319502,-19.2924963739128,0.350262373771584));
#24747=CARTESIAN_POINT('Ctrl Pts',(-2.36596191660913,-19.3146341225774,
0.275133912907795));
#24748=CARTESIAN_POINT('Ctrl Pts',(-3.1231046636278,-19.3367750830558,0.155976285949018));
#24749=CARTESIAN_POINT('Ctrl Pts',(-3.40626537418323,-19.3450554900545,
0.111413013764739));
#24750=CARTESIAN_POINT('Ctrl Pts',(-3.68847047831637,-19.353336346275,0.0606920915277444));
#24751=CARTESIAN_POINT('Ctrl Pts',(-3.96944602569146,-19.3616175452564,
0.00379917704390037));
#24752=CARTESIAN_POINT('Ctrl Pts',(-4.7190701327381,-19.3837112343682,-0.147987341803232));
#24753=CARTESIAN_POINT('Ctrl Pts',(-5.4599419048456,-19.4058073632076,-0.343709184843384));
#24754=CARTESIAN_POINT('Ctrl Pts',(-6.18735319579452,-19.4279039100824,
-0.581169866763847));
#24755=CARTESIAN_POINT('Ctrl Pts',(-6.91875354848906,-19.4501216325436,
-0.819932762898088));
#24756=CARTESIAN_POINT('Ctrl Pts',(-7.63654445425858,-19.4723397776378,
-1.10089314657904));
#24757=CARTESIAN_POINT('Ctrl Pts',(-8.33595395750731,-19.4945562902292,
-1.42176730411539));
#24758=CARTESIAN_POINT('Ctrl Pts',(-9.02591929740083,-19.5164728120811,
-1.7383086810044));
#24759=CARTESIAN_POINT('Ctrl Pts',(-9.69799547467017,-19.5383877452201,
-2.0936926745133));
#24760=CARTESIAN_POINT('Ctrl Pts',(-10.3476278248497,-19.5602991166434,
-2.48568446317312));
#24761=CARTESIAN_POINT('Ctrl Pts',(-10.7081545621913,-19.5724592796152,
-2.70322831022932));
#24762=CARTESIAN_POINT('Ctrl Pts',(-11.0617693207543,-19.5846183456065,
-2.93204635993936));
#24763=CARTESIAN_POINT('Ctrl Pts',(-11.4076985892424,-19.5967759773789,
-3.17175174831788));
#24764=CARTESIAN_POINT('Ctrl Pts',(-11.8759370960438,-19.6132321488159,
-3.49620909654155));
#24765=CARTESIAN_POINT('Ctrl Pts',(-12.3303019304189,-19.6296904097216,
-3.84075730392394));
#24766=CARTESIAN_POINT('Ctrl Pts',(-12.7688571840161,-19.6461501581751,
-4.20448993632657));
#24767=CARTESIAN_POINT('Ctrl Pts',(-13.4195121498879,-19.670570381124,-4.74413560601387));
#24768=CARTESIAN_POINT('Ctrl Pts',(-14.0353658785793,-19.694993878413,-5.32601154259226));
#24769=CARTESIAN_POINT('Ctrl Pts',(-14.6122529918362,-19.7194186843366,
-5.94453789726001));
#24770=CARTESIAN_POINT('Ctrl Pts',(-15.1944427102757,-19.7440679970995,
-6.56874959482836));
#24771=CARTESIAN_POINT('Ctrl Pts',(-15.7369454643105,-19.7687186426649,
-7.23028773166033));
#24772=CARTESIAN_POINT('Ctrl Pts',(-16.2355138137909,-19.7933686006225,
-7.92337565322049));
#24773=CARTESIAN_POINT('Ctrl Pts',(-16.7269741501985,-19.8176671278815,
-8.60658232577581));
#24774=CARTESIAN_POINT('Ctrl Pts',(-17.1757433480556,-19.8419649869993,
-9.32044465951275));
#24775=CARTESIAN_POINT('Ctrl Pts',(-17.5777949018994,-19.8662602427537,
-10.0594028591731));
#24776=CARTESIAN_POINT('Ctrl Pts',(-17.8918351643704,-19.8852371337045,
-10.6365990539342));
#24777=CARTESIAN_POINT('Ctrl Pts',(-18.1773733182837,-19.9042124363208,
-11.2291057982813));
#24778=CARTESIAN_POINT('Ctrl Pts',(-18.4325118741208,-19.9231852283677,
-11.8342673994052));
#24779=CARTESIAN_POINT('Ctrl Pts',(-18.4661060345865,-19.9256833808653,
-11.913949185912));
#24780=CARTESIAN_POINT('Ctrl Pts',(-18.4991748050037,-19.9281815677162,
-11.9938542092734));
#24781=CARTESIAN_POINT('Ctrl Pts',(-18.5317137313319,-19.9306797872845,
-12.0739764765374));
#24782=CARTESIAN_POINT('Ctrl Pts',(-18.8571277797737,-19.9556638858821,
-12.8752601789462));
#24783=CARTESIAN_POINT('Ctrl Pts',(-19.1295455903316,-19.9806512567309,
-13.6982742227235));
#24784=CARTESIAN_POINT('Ctrl Pts',(-19.3478604405011,-20.0056402637654,
-14.5356557690776));
#24785=CARTESIAN_POINT('Ctrl Pts',(-19.56884213592,-20.0309345263271,-15.3832664271808));
#24786=CARTESIAN_POINT('Ctrl Pts',(-19.7343907396889,-20.0562304652927,
-16.2455966655069));
#24787=CARTESIAN_POINT('Ctrl Pts',(-19.8434073380535,-20.0815263839048,
-17.1149872775633));
#24788=CARTESIAN_POINT('Ctrl Pts',(-19.9512409525766,-20.1065478061243,
-17.9749437753526));
#24789=CARTESIAN_POINT('Ctrl Pts',(-20.0037627442932,-20.1315692084297,
-18.8418071303436));
#24790=CARTESIAN_POINT('Ctrl Pts',(-19.9999588335953,-20.1565889487026,
-19.7081587624771));
#24791=CARTESIAN_POINT('Ctrl Pts',(-19.9969884666735,-20.1761261604829,
-20.3846683956126));
#24792=CARTESIAN_POINT('Ctrl Pts',(-19.9596738450617,-20.1956623588207,
-21.0608657165701));
#24793=CARTESIAN_POINT('Ctrl Pts',(-19.8875540549927,-20.2151967618294,
-21.7332223585916));
#24794=CARTESIAN_POINT('Ctrl Pts',(-19.8452366741324,-20.2266588691264,
-22.1277378177634));
#24795=CARTESIAN_POINT('Ctrl Pts',(-19.7909365065657,-20.2381203583034,
-22.5209310571993));
```
