## Supplementary Material 4 for "De novo Powered Air-Purifying Respirator Design and Fabrication for Pandemic Response": Bottom.step (part 3 of 6)

```
#24796=CARTESIAN_POINT('Ctrl Pts',(-19.724907869553,-20.2495810714044,-22.9121274901389));
#24797=CARTESIAN_POINT('Ctrl Pts',(-19.5937976556667,-20.27233811462,-23.6889093580492));
#24798=CARTESIAN_POINT('Ctrl Pts',(-19.4163710346663,-20.2950986219414,
-24.4582281771131));
#24799=CARTESIAN_POINT('Ctrl Pts',(-19.1945134104602,-20.317861019527,-25.2147467882101));
#24800=CARTESIAN_POINT('Ctrl Pts',(-18.9702866198944,-20.3408664915024,
-25.9793440869351));
#24801=CARTESIAN_POINT('Ctrl Pts',(-18.7006750846573,-20.3638738943291,
-26.7308653549793));
#24802=CARTESIAN_POINT('Ctrl Pts',(-18.3876788267493,-20.3868816032057,
-27.4638045947139));
#24803=CARTESIAN_POINT('Ctrl Pts',(-18.0770660274544,-20.4097141089593,
-28.1911625206159));
#24804=CARTESIAN_POINT('Ctrl Pts',(-17.7237271523478,-20.4325469161193,
-28.9002194025264));
#24805=CARTESIAN_POINT('Ctrl Pts',(-17.3296640323907,-20.4553784367202,
-29.5856123575008));
#24806=CARTESIAN_POINT('Ctrl Pts',(-17.0746307310567,-20.4701547448252,
-30.0291911121865));
#24807=CARTESIAN_POINT('Ctrl Pts',(-16.8025408744859,-20.4849305140503,
-30.462858553666));
#24808=CARTESIAN_POINT('Ctrl Pts',(-16.5139465439321,-20.4997053139337,
-30.8851678546393));
#24809=CARTESIAN_POINT('Ctrl Pts',(-16.0658666327277,-20.5226450959008,
-31.5408574994005));
#24810=CARTESIAN_POINT('Ctrl Pts',(-15.5779990949075,-20.5455825411178,
-32.1691643276752));
#24811=CARTESIAN_POINT('Ctrl Pts',(-15.0547318130321,-20.5685160384302,
-32.7662742595757));
#24812=CARTESIAN_POINT('Ctrl Pts',(-14.9980558494992,-20.5710000042778,
-32.8309482453144));
#24813=CARTESIAN_POINT('Ctrl Pts',(-14.9409646222819,-20.5734839238109,
-32.8952562905588));
#24814=CARTESIAN_POINT('Ctrl Pts',(-14.8834637244065,-20.5759677949822,
-32.9591935816238));
#24815=CARTESIAN_POINT('Ctrl Pts',(-14.3994454366901,-20.5968759740835,
-33.4973907104694));
#24816=CARTESIAN_POINT('Ctrl Pts',(-13.8860472663412,-20.6177885763342,
-34.0097032737348));
#24817=CARTESIAN_POINT('Ctrl Pts',(-13.3465273234244,-20.6387038261103,
-34.4931358064571));
#24818=CARTESIAN_POINT('Ctrl Pts',(-12.8018149318417,-20.6598203684656,
-34.9812209913056));
#24819=CARTESIAN_POINT('Ctrl Pts',(-12.2304761868185,-20.6809396095523,
-35.4398668930657));
#24820=CARTESIAN_POINT('Ctrl Pts',(-11.6359081993846,-20.7020597219859,
-35.8660206944461));
#24821=CARTESIAN_POINT('Ctrl Pts',(-11.0438678515587,-20.7230900481649,
-36.2903628220561));
#24822=CARTESIAN_POINT('Ctrl Pts',(-10.428796083916,-20.7441212382982,-36.6824879179681));
#24823=CARTESIAN_POINT('Ctrl Pts',(-9.79407980491628,-20.7651514882073,
-37.039421082625));
#24824=CARTESIAN_POINT('Ctrl Pts',(-9.60220584187955,-20.7715089073049,
-37.1473215463565));
#24825=CARTESIAN_POINT('Ctrl Pts',(-9.40853686086148,-20.7778662404806,
-37.2520063171808));
#24826=CARTESIAN_POINT('Ctrl Pts',(-9.21316686627579,-20.7842234378931,
-37.3533940493875));
#24827=CARTESIAN_POINT('Ctrl Pts',(-8.56500476764596,-20.8053141607802,
-37.6897593414159));
#24828=CARTESIAN_POINT('Ctrl Pts',(-7.89811952057725,-20.8264033893815,
-37.9898317874921));
#24829=CARTESIAN_POINT('Ctrl Pts',(-7.21694830082113,-20.847489303719,-38.2525906199313));
#24830=CARTESIAN_POINT('Ctrl Pts',(-6.62602559583759,-20.8657815409362,
-38.4805364807075));
#24831=CARTESIAN_POINT('Ctrl Pts',(-6.02435228748211,-20.884071283927,-38.6804017888777));
#24832=CARTESIAN_POINT('Ctrl Pts',(-5.41482776007816,-20.9023573444937,
-38.8515518348832));
#24833=CARTESIAN_POINT('Ctrl Pts',(-4.7390284807872,-20.922631682927,-39.0413113483088));
#24834=CARTESIAN_POINT('Ctrl Pts',(-4.05298036033,-20.9429112792098,-39.1959380091054));
#24835=CARTESIAN_POINT('Ctrl Pts',(-3.36060978758166,-20.9631941673433,
-39.3144198795276));
#24836=CARTESIAN_POINT('Ctrl Pts',(-2.66148322047857,-20.9836749712795,
-39.434057869056));
#24837=CARTESIAN_POINT('Ctrl Pts',(-1.95591107920383,-21.0041591316224,
-39.5168419456078));
#24838=CARTESIAN_POINT('Ctrl Pts',(-1.24795808317386,-21.0246446242606,
-39.5617782296596));
#24839=CARTESIAN_POINT('Ctrl Pts',(-0.739832458002115,-21.0393478655946,
-39.594030762744));
#24840=CARTESIAN_POINT('Ctrl Pts',(-0.230480840646715,-21.0540517932601,
-39.6067870161286));
#24841=CARTESIAN_POINT('Ctrl Pts',(0.27859074536224,-21.0687556588557,-39.5996957767668));
#24842=CARTESIAN_POINT('Ctrl Pts',(0.987535368042988,-21.089232595171,-39.5898203561935));
#24843=CARTESIAN_POINT('Ctrl Pts',(1.69593622512328,-21.1097094111084,-39.5414506819896));
#24844=CARTESIAN_POINT('Ctrl Pts',(2.39975533621874,-21.1301840853482,-39.4556600419241));
#24845=CARTESIAN_POINT('Ctrl Pts',(3.09897596676777,-21.1505249860237,-39.37042992456));
#24846=CARTESIAN_POINT('Ctrl Pts',(3.7936736543731,-21.170863772896,-39.2482665250952));
#24847=CARTESIAN_POINT('Ctrl Pts',(4.47990354196164,-21.1911984640071,-39.0902709666073));
#24848=CARTESIAN_POINT('Ctrl Pts',(4.90244865202511,-21.2037195221089,-38.9929854186325));
#24849=CARTESIAN_POINT('Ctrl Pts',(5.32178356365192,-21.2162390273177,-38.8821151761736));
#24850=CARTESIAN_POINT('Ctrl Pts',(5.73699224181406,-21.2287565169284,-38.7579258701308));
#24851=CARTESIAN_POINT('Ctrl Pts',(6.43030791533511,-21.249658227795,-38.5505545002828));
#24852=CARTESIAN_POINT('Ctrl Pts',(7.11275940289192,-21.2705656244054,-38.3058521700211));
#24853=CARTESIAN_POINT('Ctrl Pts',(7.78004049906847,-21.2914765905882,-38.0248879076796));
#24854=CARTESIAN_POINT('Ctrl Pts',(8.43749109995061,-21.3120794929643,-37.7480628572456));
#24855=CARTESIAN_POINT('Ctrl Pts',(9.08021414103864,-21.3326858605127,-37.4360367890237));
#24856=CARTESIAN_POINT('Ctrl Pts',(9.70409685099991,-21.3532936692202,-37.0898813102329));
#24857=CARTESIAN_POINT('Ctrl Pts',(10.3370099313904,-21.374199764999,-36.7387154149814));
#24858=CARTESIAN_POINT('Ctrl Pts',(10.9505323690961,-21.395107343959,-36.3524250590777));
#24859=CARTESIAN_POINT('Ctrl Pts',(11.5414105903337,-21.416014292919,-35.9340161778635));
#24860=CARTESIAN_POINT('Ctrl Pts',(12.133633592913,-21.4369688240607,-35.514655038745));
#24861=CARTESIAN_POINT('Ctrl Pts',(12.7031084771796,-21.4579227223315,-35.0630296524175));
#24862=CARTESIAN_POINT('Ctrl Pts',(13.2465914328472,-21.4788738600889,-34.5822077532513));
#24863=CARTESIAN_POINT('Ctrl Pts',(13.7825398384078,-21.4995345427444,-34.1080517056156));
#24864=CARTESIAN_POINT('Ctrl Pts',(14.2932114239426,-21.5201925408963,-33.6055037621146));
#24865=CARTESIAN_POINT('Ctrl Pts',(14.7755359366158,-21.540845814171,-33.0775357508538));
#24866=CARTESIAN_POINT('Ctrl Pts',(14.8870202071593,-21.5456196024502,-32.9555014626119));
#24867=CARTESIAN_POINT('Ctrl Pts',(14.9969902146844,-21.5503931383006,-32.8321091975187));
#24868=CARTESIAN_POINT('Ctrl Pts',(15.1054084086544,-21.555166396526,-32.7073958254165));
#24869=CARTESIAN_POINT('Ctrl Pts',(15.6180099285352,-21.5777343745704,-32.1177506584183));
#24870=CARTESIAN_POINT('Ctrl Pts',(16.0963386817519,-21.6003077250568,-31.498088458615));
#24871=CARTESIAN_POINT('Ctrl Pts',(16.5363040282096,-21.6228843558198,-30.8521558338218));
#24872=CARTESIAN_POINT('Ctrl Pts',(16.6333771473356,-21.6278656207879,-30.7096384852653));
#24873=CARTESIAN_POINT('Ctrl Pts',(16.728582799073,-21.6328470454438,-30.5658424316551));
#24874=CARTESIAN_POINT('Ctrl Pts',(16.821877244109,-21.6378286073156,-30.4208081907236));
#24875=CARTESIAN_POINT('Ctrl Pts',(17.2435354285183,-21.660343520541,-29.765304267797));
#24876=CARTESIAN_POINT('Ctrl Pts',(17.626149590847,-21.6828612367081,-29.0845048896514));
#24877=CARTESIAN_POINT('Ctrl Pts',(17.9679146246433,-21.7053796811352,-28.38359357527));
#24878=CARTESIAN_POINT('Ctrl Pts',(18.3118522699779,-21.7280412760526,-27.6782265446555));
#24879=CARTESIAN_POINT('Ctrl Pts',(18.6144193978597,-21.7507036085185,-26.9524920120632));
#24880=CARTESIAN_POINT('Ctrl Pts',(18.873822193539,-21.7733645640324,-26.2116993708579));
#24881=CARTESIAN_POINT('Ctrl Pts',(19.1297434972523,-21.7957213827526,-25.48084904204));
#24882=CARTESIAN_POINT('Ctrl Pts',(19.3436511199625,-21.8180768612334,-24.7353430565153));
#24883=CARTESIAN_POINT('Ctrl Pts',(19.5138712019262,-21.840428968974,-23.9802910716064));
#24884=CARTESIAN_POINT('Ctrl Pts',(19.618347773059,-21.8541480998038,-23.5168601914168));
#24885=CARTESIAN_POINT('Ctrl Pts',(19.706367432582,-21.8678659608156,-23.0498333217796));
#24886=CARTESIAN_POINT('Ctrl Pts',(19.7775529438016,-21.8815820825182,-22.5803916892439));
#24887=CARTESIAN_POINT('Ctrl Pts',(19.8480904084728,-21.8951733377252,-22.1152236795906));
#24888=CARTESIAN_POINT('Ctrl Pts',(19.9021226857046,-21.9087658243012,-21.6475291109475));
#24889=CARTESIAN_POINT('Ctrl Pts',(19.9392566480602,-21.9223592502711,-21.178444875783));
#24890=CARTESIAN_POINT('Ctrl Pts',(20.0071509037237,-21.9472129281335,-20.320789969879));
#24891=CARTESIAN_POINT('Ctrl Pts',(20.0185524431479,-21.9720697462965,-19.4584889151965));
#24892=CARTESIAN_POINT('Ctrl Pts',(19.9746184323773,-21.9969279202008,-18.5987836782417));
#24893=CARTESIAN_POINT('Ctrl Pts',(19.9302634323086,-22.0220242928265,-17.7308404794431));
#24894=CARTESIAN_POINT('Ctrl Pts',(19.8295074199054,-22.0471220473003,-16.8655441991429));
#24895=CARTESIAN_POINT('Ctrl Pts',(19.6735945785818,-22.0722193472696,-16.0103521045472));
#24896=CARTESIAN_POINT('Ctrl Pts',(19.5199989440321,-22.0969436463174,-15.1678700401057));
#24897=CARTESIAN_POINT('Ctrl Pts',(19.3128741044682,-22.12166750427,-14.3351951052038));
#24898=CARTESIAN_POINT('Ctrl Pts',(19.0534578265568,-22.1463891654406,-13.5194457727973));
#24899=CARTESIAN_POINT('Ctrl Pts',(18.8418355247224,-22.1665561915201,-12.8539873334361));
#24900=CARTESIAN_POINT('Ctrl Pts',(18.5954157749238,-22.1867217557071,-12.1997924132106));
#24901=CARTESIAN_POINT('Ctrl Pts',(18.3148928532892,-22.2068849048992,-11.5607124894916));
#24902=CARTESIAN_POINT('Ctrl Pts',(18.3097646242549,-22.2072535066752,-11.549029493318));
#24903=CARTESIAN_POINT('Ctrl Pts',(18.3046249986996,-22.2076221076441,-11.5373515480504));
#24904=CARTESIAN_POINT('Ctrl Pts',(18.2994739914731,-22.2079907078,-11.5256786725392));
#24905=CARTESIAN_POINT('Ctrl Pts',(17.9550625093231,-22.232636397557,-10.7451959088847));
#24906=CARTESIAN_POINT('Ctrl Pts',(17.5596019922176,-22.2572848897447,-9.9870143040467));
#24907=CARTESIAN_POINT('Ctrl Pts',(17.117417259167,-22.2819347970985,-9.25682867221954));
#24908=CARTESIAN_POINT('Ctrl Pts',(16.6697579841505,-22.3068898867487,-8.51760285518144));
#24909=CARTESIAN_POINT('Ctrl Pts',(16.1742109604195,-22.3318464268235,-7.80707144625769));
#24910=CARTESIAN_POINT('Ctrl Pts',(15.6353145654574,-22.3568029778923,-7.1311249049813));
#24911=CARTESIAN_POINT('Ctrl Pts',(15.1017893234628,-22.3815107882856,-6.46191548851209));
#24912=CARTESIAN_POINT('Ctrl Pts',(14.525775269636,-22.4062186094549,-5.82660578550912));
#24913=CARTESIAN_POINT('Ctrl Pts',(13.9117158233124,-22.4309250445817,-5.23088088357209));
#24914=CARTESIAN_POINT('Ctrl Pts',(13.4106868749009,-22.4510837430346,-4.7448116227748));
#24915=CARTESIAN_POINT('Ctrl Pts',(12.8843304618348,-22.4712415187431,-4.28509518616826));
#24916=CARTESIAN_POINT('Ctrl Pts',(12.3350748833541,-22.4913976129601,-3.85479845915826));
#24917=CARTESIAN_POINT('Ctrl Pts',(11.9446144651752,-22.5057263831814,-3.5489047248896));
#24918=CARTESIAN_POINT('Ctrl Pts',(11.542581949424,-22.5200543036359,-3.2578782076496));
#24919=CARTESIAN_POINT('Ctrl Pts',(11.1302697345875,-22.534381101737,-2.982281089189));
#24920=CARTESIAN_POINT('Ctrl Pts',(10.489198857878,-22.5566566800211,-2.55377744560866));
#24921=CARTESIAN_POINT('Ctrl Pts',(9.82291224837933,-22.578935808566,-2.16233385945998));
#24922=CARTESIAN_POINT('Ctrl Pts',(9.13623677777571,-22.6012168911141,-1.8101812698648));
#24923=CARTESIAN_POINT('Ctrl Pts',(8.44240481883076,-22.6237301856959,-1.4543585682448));
#24924=CARTESIAN_POINT('Ctrl Pts',(7.72775766980911,-22.6462454752224,-1.13865059388887));
#24925=CARTESIAN_POINT('Ctrl Pts',(6.99730891389552,-22.6687611130068,-0.865317471667144));
#24926=CARTESIAN_POINT('Ctrl Pts',(6.27181899737606,-22.6911238975887,-0.593839941700477));
#24927=CARTESIAN_POINT('Ctrl Pts',(5.5307422366319,-22.7134870257161,-0.364164228827266));
#24928=CARTESIAN_POINT('Ctrl Pts',(4.77901064197528,-22.7358488840113,-0.178458069953798));
#24929=CARTESIAN_POINT('Ctrl Pts',(4.33007615741463,-22.749203396977,-0.0675542589310878));
#24930=CARTESIAN_POINT('Ctrl Pts',(3.87734195625503,-22.7625574570589,0.0276687976837015));
#24931=CARTESIAN_POINT('Ctrl Pts',(3.42185982225783,-22.7759107206227,0.106758214512139));
#24932=CARTESIAN_POINT('Ctrl Pts',(2.65585276451348,-22.7983675710023,0.239766837598637));
#24933=CARTESIAN_POINT('Ctrl Pts',(1.88207458296307,-22.820822168603,0.327142370352866));
#24934=CARTESIAN_POINT('Ctrl Pts',(1.10597018094645,-22.8432728789406,0.369340832500982));
#24935=CARTESIAN_POINT('Ctrl Pts',(0.904399783629974,-22.8491037936874,
0.380300647648581));
#24936=CARTESIAN_POINT('Ctrl Pts',(0.702672409749598,-22.8549344462195,
0.388213315415372));
#24937=CARTESIAN_POINT('Ctrl Pts',(0.500883284973917,-22.8607648079016,
0.393087380704017));
#24938=CARTESIAN_POINT('Ctrl Pts',(-0.215233716004027,-22.8814558195063,
0.410384650915954));
#24939=CARTESIAN_POINT('Ctrl Pts',(-0.932674060135179,-22.9021516858096,
0.389422097183965));
#24940=CARTESIAN_POINT('Ctrl Pts',(-1.64714916170204,-22.9228504826623,
0.330437219798634));
#24941=CARTESIAN_POINT('Ctrl Pts',(-2.36840200776544,-22.9437456350719,
0.270892792574267));
#24942=CARTESIAN_POINT('Ctrl Pts',(-3.08663215825645,-22.964643773895,0.172601219339332));
#24943=CARTESIAN_POINT('Ctrl Pts',(-3.79741903318632,-22.9855429197036,
0.0358592464430592));
#24944=CARTESIAN_POINT('Ctrl Pts',(-4.50555184061838,-23.0063640284162,
-0.100372133983585));
#24945=CARTESIAN_POINT('Ctrl Pts',(-5.20629591430315,-23.0271861366081,
-0.27476720307416));
#24946=CARTESIAN_POINT('Ctrl Pts',(-5.89528539164745,-23.0480072869415,
-0.486981547365576));
#24947=CARTESIAN_POINT('Ctrl Pts',(-6.03236889731878,-23.0521499282643,
-0.529204378375043));
#24948=CARTESIAN_POINT('Ctrl Pts',(-6.16898712463296,-23.056292531669,-0.5729241763369));
#24949=CARTESIAN_POINT('Ctrl Pts',(-6.30510576304172,-23.0604350817391,
-0.618137992058939));
#24950=CARTESIAN_POINT('Ctrl Pts',(-6.99925389935149,-23.0815603548419,
-0.84870954556404));
#24951=CARTESIAN_POINT('Ctrl Pts',(-7.68040761505821,-23.1026842409409,
-1.1181378384859));
#24952=CARTESIAN_POINT('Ctrl Pts',(-8.3447163484798,-23.1238046955344,-1.42394319420539));
#24953=CARTESIAN_POINT('Ctrl Pts',(-9.00902508190137,-23.1449251501279,
-1.72974854992487));
#24954=CARTESIAN_POINT('Ctrl Pts',(-9.65648798351426,-23.1660421732156,
-2.07193042142637));
#24955=CARTESIAN_POINT('Ctrl Pts',(-10.2832899344365,-23.1871537202979,
-2.44796751225178));
#24956=CARTESIAN_POINT('Ctrl Pts',(-10.8854439134591,-23.2074350899716,
-2.80921755330132));
#24957=CARTESIAN_POINT('Ctrl Pts',(-11.4690735320843,-23.2277222883418,
-3.2020387941938));
#24958=CARTESIAN_POINT('Ctrl Pts',(-12.030711679562,-23.2480131499087,-3.62431811701886));
#24959=CARTESIAN_POINT('Ctrl Pts',(-12.5978102151087,-23.268501284362,-4.05070294618548));
#24960=CARTESIAN_POINT('Ctrl Pts',(-13.142486770354,-23.2889931535875,-4.50712102378446));
#24961=CARTESIAN_POINT('Ctrl Pts',(-13.6611914642169,-23.3094865283107,
-4.99134787732623));
#24962=CARTESIAN_POINT('Ctrl Pts',(-13.9605567615135,-23.3213140773751,
-5.27081462918837));
#24963=CARTESIAN_POINT('Ctrl Pts',(-14.2512714946215,-23.3331421279069,
-5.55954335214719));
#24964=CARTESIAN_POINT('Ctrl Pts',(-14.5326577590842,-23.3449702513501,
-5.85709992724989));
#24965=CARTESIAN_POINT('Ctrl Pts',(-15.0197857318967,-23.3654467653907,
-6.37222148623417));
#24966=CARTESIAN_POINT('Ctrl Pts',(-15.4789542441505,-23.3859234979439,
-6.91380136803016));
#24967=CARTESIAN_POINT('Ctrl Pts',(-15.9081128916572,-23.4063982255563,
-7.47820112839504));
#24968=CARTESIAN_POINT('Ctrl Pts',(-16.3348055848783,-23.4267553049689,
-8.03935783629921));
#24969=CARTESIAN_POINT('Ctrl Pts',(-16.7318318915803,-23.4471104024153,
-8.62307210064374));
#24970=CARTESIAN_POINT('Ctrl Pts',(-17.097220981838,-23.4674613325502,-9.22574300354826));
#24971=CARTESIAN_POINT('Ctrl Pts',(-17.3731313875179,-23.4828286041498,
-9.68082822022666));
#24972=CARTESIAN_POINT('Ctrl Pts',(-17.6310032047687,-23.4981934995604,
-10.1467218712034));
#24973=CARTESIAN_POINT('Ctrl Pts',(-17.870006935629,-23.5135550778523,-10.6218683716621));
#24974=CARTESIAN_POINT('Ctrl Pts',(-18.1988560825458,-23.5346913249661,
-11.275630222048));
#24975=CARTESIAN_POINT('Ctrl Pts',(-18.4922845291451,-23.5558337560362,
-11.9475076967176));
#24976=CARTESIAN_POINT('Ctrl Pts',(-18.7479863771357,-23.5769800662357,
-12.6335391867609));
#24977=CARTESIAN_POINT('Ctrl Pts',(-18.9596796003051,-23.5944869032001,
-13.2014983879329));
#24978=CARTESIAN_POINT('Ctrl Pts',(-19.1455153841758,-23.6119963989325,
-13.7791577920836));
#24979=CARTESIAN_POINT('Ctrl Pts',(-19.304206739613,-23.6295072455847,-14.364253054288));
#24980=CARTESIAN_POINT('Ctrl Pts',(-19.4957221047747,-23.6506400677328,
-15.070370488894));
#24981=CARTESIAN_POINT('Ctrl Pts',(-19.6477008211286,-23.6717748574512,
-15.7873179026664));
#24982=CARTESIAN_POINT('Ctrl Pts',(-19.7600215326891,-23.6929093159017,
-16.5105283369458));
#24983=CARTESIAN_POINT('Ctrl Pts',(-19.8726964813631,-23.7141104282174,
-17.2360196326371));
#24984=CARTESIAN_POINT('Ctrl Pts',(-19.945462839097,-23.7353112071724,-17.9678125483828));
#24985=CARTESIAN_POINT('Ctrl Pts',(-19.9782499787361,-23.7565093321093,
-18.7012897246802));
#24986=CARTESIAN_POINT('Ctrl Pts',(-20.0105888244319,-23.7774176180691,
-19.4247381708345));
#24987=CARTESIAN_POINT('Ctrl Pts',(-20.0040343392282,-23.7983233220905,
-20.149824222609));
#24988=CARTESIAN_POINT('Ctrl Pts',(-19.9585685045776,-23.8192242174111,
-20.8721244789053));
#24989=CARTESIAN_POINT('Ctrl Pts',(-19.9435254196636,-23.8261396066369,
-21.1111088541482));
#24990=CARTESIAN_POINT('Ctrl Pts',(-19.9242230296146,-23.8330544694441,
-21.3497883798027));
#24991=CARTESIAN_POINT('Ctrl Pts',(-19.900661876413,-23.8399687251782,-21.5880032727133));
#24992=CARTESIAN_POINT('Ctrl Pts',(-19.8221299017542,-23.8630147175132,
-22.3820003140843));
#24993=CARTESIAN_POINT('Ctrl Pts',(-19.6962197032424,-23.8860662537839,
-23.1714555260343));
#24994=CARTESIAN_POINT('Ctrl Pts',(-19.5227619982502,-23.9091211578305,
-23.9504732049842));
#24995=CARTESIAN_POINT('Ctrl Pts',(-19.5104262618557,-23.9107607461032,
-24.0058743572973));
#24996=CARTESIAN_POINT('Ctrl Pts',(-19.4978500714584,-23.9124003514088,
-24.061222716978));
#24997=CARTESIAN_POINT('Ctrl Pts',(-19.4850333760238,-23.9140399729644,
-24.116516162027));
#24998=CARTESIAN_POINT('Ctrl Pts',(-19.3054237155034,-23.9370171805049,
-24.8913833612131));
#24999=CARTESIAN_POINT('Ctrl Pts',(-19.0785780830974,-23.959997579311,-25.6554657565854));
#25000=CARTESIAN_POINT('Ctrl Pts',(-18.807104334371,-23.9829790152821,-26.4035554320522));
#25001=CARTESIAN_POINT('Ctrl Pts',(-18.5336704786382,-24.0061263828539,
-27.1570464983395));
#25002=CARTESIAN_POINT('Ctrl Pts',(-18.2149621471199,-24.029274802622,-27.8943121133777));
#25003=CARTESIAN_POINT('Ctrl Pts',(-17.8536954636372,-24.0524220734889,
-28.6100443725738));
#25004=CARTESIAN_POINT('Ctrl Pts',(-17.4972676990531,-24.0752593025735,
-29.3161898901366));
#25005=CARTESIAN_POINT('Ctrl Pts',(-17.0994145878258,-24.0980954133281,
-30.0013741934805));
#25006=CARTESIAN_POINT('Ctrl Pts',(-16.6627868269328,-24.1209282919224,
-30.660526361767));
#25007=CARTESIAN_POINT('Ctrl Pts',(-16.3729880488133,-24.1360829405962,
-31.0980191418265));
#25008=CARTESIAN_POINT('Ctrl Pts',(-16.0661089249978,-24.151236165423,-31.5240446831065));
#25009=CARTESIAN_POINT('Ctrl Pts',(-15.7429331855745,-24.1663873483499,
-31.9371296508083));
#25010=CARTESIAN_POINT('Ctrl Pts',(-15.5141353290132,-24.1771138904605,
-32.2295803012084));
#25011=CARTESIAN_POINT('Ctrl Pts',(-15.2771140607046,-24.1878411034504,
-32.5156160284911));
#25012=CARTESIAN_POINT('Ctrl Pts',(-15.0321353897746,-24.1985688618912,
-32.7947091488089));
#25013=CARTESIAN_POINT('Ctrl Pts',(-14.4579165350783,-24.223714239413,-33.4488907201845));
#25014=CARTESIAN_POINT('Ctrl Pts',(-13.8399754639817,-24.2488626137087,
-34.0649266950164));
#25015=CARTESIAN_POINT('Ctrl Pts',(-13.1845217853627,-24.2740123695156,
-34.6384513378987));
#25016=CARTESIAN_POINT('Ctrl Pts',(-12.5223380165661,-24.2994203588637,
-35.2178648371437));
#25017=CARTESIAN_POINT('Ctrl Pts',(-11.8218682153293,-24.3248297582388,
-35.7538888104703));
#25018=CARTESIAN_POINT('Ctrl Pts',(-11.0895564503571,-24.3502389021098,
-36.2420561508201));
#25019=CARTESIAN_POINT('Ctrl Pts',(-10.3676420275698,-24.3752872876588,
-36.7232925047733));
#25020=CARTESIAN_POINT('Ctrl Pts',(-9.61478438232719,-24.4003354249074,
-37.1580209833507));
#25021=CARTESIAN_POINT('Ctrl Pts',(-8.83718276229115,-24.425381718263,-37.5420044521501));
#25022=CARTESIAN_POINT('Ctrl Pts',(-8.23993165325626,-24.4446189807615,
-37.8369299598682));
#25023=CARTESIAN_POINT('Ctrl Pts',(-7.62808398817851,-24.4638551554944,
-38.1019202954417));
#25024=CARTESIAN_POINT('Ctrl Pts',(-7.00445389967339,-24.48308951949,-38.3350759134015));
#25025=CARTESIAN_POINT('Ctrl Pts',(-6.89955834011398,-24.4863247696989,
-38.3742930542373));
#25026=CARTESIAN_POINT('Ctrl Pts',(-6.79432943986137,-24.4895599686788,
-38.4126095791256));
#25027=CARTESIAN_POINT('Ctrl Pts',(-6.68878332208312,-24.4927951129893,
-38.4500237983054));
#25028=CARTESIAN_POINT('Ctrl Pts',(-5.89851681498847,-24.5170179479741,
-38.7301592019497));
#25029=CARTESIAN_POINT('Ctrl Pts',(-5.09009611546891,-24.5412431259818,
-38.9598369017821));
#25030=CARTESIAN_POINT('Ctrl Pts',(-4.27026686261789,-24.5654694478213,
-39.1382281048524));
#25031=CARTESIAN_POINT('Ctrl Pts',(-3.4410429578321,-24.5899733858358,-39.318663542445));
#25032=CARTESIAN_POINT('Ctrl Pts',(-2.60014859207183,-24.6144784940473,
-39.4466301173743));
#25033=CARTESIAN_POINT('Ctrl Pts',(-1.75458525677301,-24.6389835315654,
-39.5213198077642));
#25034=CARTESIAN_POINT('Ctrl Pts',(-0.917661264544899,-24.6632381946677,
-39.595246373936));
#25035=CARTESIAN_POINT('Ctrl Pts',(-0.0761643102744928,-24.6874927885138,
-39.6169791468586));
#25036=CARTESIAN_POINT('Ctrl Pts',(0.763111958545257,-24.7117461098604,
-39.5857845476717));
#25037=CARTESIAN_POINT('Ctrl Pts',(1.4073908405889,-24.7303644163031,-39.5618376993732));
#25038=CARTESIAN_POINT('Ctrl Pts',(2.05036084434456,-24.7489819728593,-39.5067016329891));
#25039=CARTESIAN_POINT('Ctrl Pts',(2.68895275943961,-24.7675982352015,-39.4200650103381));
#25040=CARTESIAN_POINT('Ctrl Pts',(3.27881291926783,-24.7847938670611,-39.3400397377409));
#25041=CARTESIAN_POINT('Ctrl Pts',(3.86493758964713,-24.8019883946961,-39.2331385482271));
#25042=CARTESIAN_POINT('Ctrl Pts',(4.44507120164198,-24.819181389127,-39.1002879481658));
#25043=CARTESIAN_POINT('Ctrl Pts',(5.18215128151309,-24.8410256909331,-38.9314966061724));
#25044=CARTESIAN_POINT('Ctrl Pts',(5.91000765772923,-24.8628735983971,-38.7207108824581));
#25045=CARTESIAN_POINT('Ctrl Pts',(6.62394887107764,-24.8847235091248,-38.4697254800974));
#25046=CARTESIAN_POINT('Ctrl Pts',(7.34515025540956,-24.9067956147404,-38.2161877710461));
#25047=CARTESIAN_POINT('Ctrl Pts',(8.05215109102747,-24.92886976457,-37.921628911876));
#25048=CARTESIAN_POINT('Ctrl Pts',(8.74012140342966,-24.9509443068372,-37.5879521071238));
#25049=CARTESIAN_POINT('Ctrl Pts',(9.42392345775833,-24.9728851043957,-37.2562969754152));
#25050=CARTESIAN_POINT('Ctrl Pts',(10.0889239928695,-24.9948262896508,-36.8859968916573));
#25051=CARTESIAN_POINT('Ctrl Pts',(10.7304000106605,-25.0167662406669,-36.4789675367351));
#25052=CARTESIAN_POINT('Ctrl Pts',(11.0749285630212,-25.0285499073245,-36.260357283927));
#25053=CARTESIAN_POINT('Ctrl Pts',(11.4126715895533,-25.0403332179502,-36.0311527743296));
#25054=CARTESIAN_POINT('Ctrl Pts',(11.7429011041533,-25.0521159212581,-35.7916558026765));
#25055=CARTESIAN_POINT('Ctrl Pts',(12.3601535385137,-25.0741397016248,-35.34399718272));
#25056=CARTESIAN_POINT('Ctrl Pts',(12.9511529304998,-25.0961613601651,-34.8603775689798));
#25057=CARTESIAN_POINT('Ctrl Pts',(13.5126197291411,-25.1181792558783,-34.3447843487063));
#25058=CARTESIAN_POINT('Ctrl Pts',(13.7453996378071,-25.1273077097167,-34.13102328035));
#25059=CARTESIAN_POINT('Ctrl Pts',(13.9731037879624,-25.1364355167743,-33.9117667107439));
#25060=CARTESIAN_POINT('Ctrl Pts',(14.1955007922116,-25.1455625601087,-33.68730005363));
#25061=CARTESIAN_POINT('Ctrl Pts',(14.6955535721987,-25.166084434528,-33.1825937232402));
#25062=CARTESIAN_POINT('Ctrl Pts',(15.169172819053,-25.1866115196415,-32.6511409581192));
#25063=CARTESIAN_POINT('Ctrl Pts',(15.6136029280717,-25.2071417707617,-32.0961054922859));
#25064=CARTESIAN_POINT('Ctrl Pts',(16.0807635897714,-25.2287220496481,-31.512682519306));
#25065=CARTESIAN_POINT('Ctrl Pts',(16.5156719841698,-25.2503058266766,-30.9032032923798));
#25066=CARTESIAN_POINT('Ctrl Pts',(16.9151644458896,-25.2718907271131,-30.271391064508));
#25067=CARTESIAN_POINT('Ctrl Pts',(17.3146569076095,-25.2934756275496,-29.6395788366362));
#25068=CARTESIAN_POINT('Ctrl Pts',(17.6787326873807,-25.3150616513941,-28.9854344997933));
#25069=CARTESIAN_POINT('Ctrl Pts',(18.004276865225,-25.3366464239124,-28.3127182052485));
#25070=CARTESIAN_POINT('Ctrl Pts',(18.317210085648,-25.3573950437187,-27.6660616504396));
#25071=CARTESIAN_POINT('Ctrl Pts',(18.5945392325494,-25.3781425072688,-27.0022452483583));
#25072=CARTESIAN_POINT('Ctrl Pts',(18.8353987187124,-25.3988867052529,-26.3255242904691));
#25073=CARTESIAN_POINT('Ctrl Pts',(19.074257145646,-25.4194585605591,-25.6544255264164));
#25074=CARTESIAN_POINT('Ctrl Pts',(19.2772492607641,-25.4400272043344,-24.9706366537773));
#25075=CARTESIAN_POINT('Ctrl Pts',(19.4435815092359,-25.4605905794069,-24.2783127631275));
#25076=CARTESIAN_POINT('Ctrl Pts',(19.4742135014775,-25.4643775608941,-24.1508133741525));
#25077=CARTESIAN_POINT('Ctrl Pts',(19.503602299913,-25.4681643636908,-24.0230245082181));
#25078=CARTESIAN_POINT('Ctrl Pts',(19.5317431421356,-25.4719509749482,-23.8949720983172));
#25079=CARTESIAN_POINT('Ctrl Pts',(19.6828797381988,-25.4922878053648,-23.2072384051669));
#25080=CARTESIAN_POINT('Ctrl Pts',(19.7981536689688,-25.51263097333,-22.5112734385391));
#25081=CARTESIAN_POINT('Ctrl Pts',(19.8766569713524,-25.5329781286766,-21.8110691281272));
#25082=CARTESIAN_POINT('Ctrl Pts',(19.9559190454768,-25.5535219489533,-21.1040970101519));
#25083=CARTESIAN_POINT('Ctrl Pts',(19.9976959728777,-25.5740698340639,-20.3928040813795));
#25084=CARTESIAN_POINT('Ctrl Pts',(20.0011020363408,-25.5946193650353,-19.6813189470822));
#25085=CARTESIAN_POINT('Ctrl Pts',(20.0025696967497,-25.6034740834967,-19.3747425798454));
#25086=CARTESIAN_POINT('Ctrl Pts',(19.996913609614,-25.6123291075478,-19.0681306946318));
#25087=CARTESIAN_POINT('Ctrl Pts',(19.9840658603172,-25.621184243658,-18.7618140837604));
#25088=CARTESIAN_POINT('Ctrl Pts',(19.9542893643574,-25.6417072876964,-18.0518815410757));
#25089=CARTESIAN_POINT('Ctrl Pts',(19.8858795170456,-25.6622309336572,-17.3435355433901));
#25090=CARTESIAN_POINT('Ctrl Pts',(19.7800166159161,-25.6827527722498,-16.6408091657956));
#25091=CARTESIAN_POINT('Ctrl Pts',(19.6746749990005,-25.7031735583454,-15.9415431143718));
#25092=CARTESIAN_POINT('Ctrl Pts',(19.5322485740482,-25.7235925548284,-15.2478423504472));
#25093=CARTESIAN_POINT('Ctrl Pts',(19.3539495177348,-25.7440073878239,-14.5636673998214));
#25094=CARTESIAN_POINT('Ctrl Pts',(19.1956982446076,-25.7621267956269,-13.9564204563047));
#25095=CARTESIAN_POINT('Ctrl Pts',(19.0091885968192,-25.7802429235827,-13.3566778276835));
#25096=CARTESIAN_POINT('Ctrl Pts',(18.7952979916453,-25.7983541119053,-12.7671915281128));
#25097=CARTESIAN_POINT('Ctrl Pts',(18.5422935242507,-25.8197772667546,-12.0699067308769));
#25098=CARTESIAN_POINT('Ctrl Pts',(18.2507505967338,-25.8412070995442,-11.3863463522231));
#25099=CARTESIAN_POINT('Ctrl Pts',(17.9219560875045,-25.8626411055283,-10.7211011259035));
#25100=CARTESIAN_POINT('Ctrl Pts',(17.7017042978694,-25.8769992472993,-10.2754688311717));
#25101=CARTESIAN_POINT('Ctrl Pts',(17.4647375572525,-25.8913592617282,-9.83805526946509));
#25102=CARTESIAN_POINT('Ctrl Pts',(17.211455603125,-25.905720395896,-9.4102384752845));
#25103=CARTESIAN_POINT('Ctrl Pts',(16.8338504090737,-25.9271306810184,-8.77242815776111));
#25104=CARTESIAN_POINT('Ctrl Pts',(16.4199803800978,-25.9485434549078,-8.15594942849996));
#25105=CARTESIAN_POINT('Ctrl Pts',(15.9731542384439,-25.9699562226862,-7.56420090765803));
#25106=CARTESIAN_POINT('Ctrl Pts',(15.5245178726665,-25.9914557398851,-6.9700550395088));
#25107=CARTESIAN_POINT('Ctrl Pts',(15.0426584877694,-26.0129552509235,-6.40084088447902));
#25108=CARTESIAN_POINT('Ctrl Pts',(14.5309672886733,-26.0344522304781,-5.8599671426187));
#25109=CARTESIAN_POINT('Ctrl Pts',(14.0261659363116,-26.0556597563648,-5.32637618613886));
#25110=CARTESIAN_POINT('Ctrl Pts',(13.4923314580661,-26.0768648184808,-4.82036815945653));
#25111=CARTESIAN_POINT('Ctrl Pts',(12.9327502180604,-26.0980649921449,-4.34517592325892));
#25112=CARTESIAN_POINT('Ctrl Pts',(12.6977574057478,-26.1069678789372,-4.1456217709931));
#25113=CARTESIAN_POINT('Ctrl Pts',(12.4582243818396,-26.1158699036363,-3.95150153782821));
#25114=CARTESIAN_POINT('Ctrl Pts',(12.2143956847745,-26.1247708866742,-3.76305212779659));
#25115=CARTESIAN_POINT('Ctrl Pts',(11.6166002156459,-26.146593450609,-3.3010302048939));
#25116=CARTESIAN_POINT('Ctrl Pts',(10.9925725783569,-26.1684209549183,-2.87277945328324));
#25117=CARTESIAN_POINT('Ctrl Pts',(10.3457989513462,-26.1902515809034,-2.48188421717404));
#25118=CARTESIAN_POINT('Ctrl Pts',(9.65029755958614,-26.2137269208392,-2.06153903086388));
#25119=CARTESIAN_POINT('Ctrl Pts',(8.92849377363952,-26.2372058705422,-1.68439145963201));
#25120=CARTESIAN_POINT('Ctrl Pts',(8.18629938625305,-26.2606861685064,-1.35231601618411));
#25121=CARTESIAN_POINT('Ctrl Pts',(7.43811756373386,-26.284355886875,-1.01756165167374));
#25122=CARTESIAN_POINT('Ctrl Pts',(6.66921581536888,-26.308026975346,-0.728609938535814));
#25123=CARTESIAN_POINT('Ctrl Pts',(5.88567708169134,-26.3316971172385,-0.487335092798709));
#25124=CARTESIAN_POINT('Ctrl Pts',(5.11266595742443,-26.3550492276185,-0.249302010649487));
#25125=CARTESIAN_POINT('Ctrl Pts',(4.32540954895643,-26.3784004166856,-0.0576734253982348));
#25126=CARTESIAN_POINT('Ctrl Pts',(3.52975984972241,-26.4017484598903,0.0857996018587023));
#25127=CARTESIAN_POINT('Ctrl Pts',(2.96805900082461,-26.4182313614748,0.187086539165087));
#25128=CARTESIAN_POINT('Ctrl Pts',(2.40217529752789,-26.4347126952037,0.264374391347563));
#25129=CARTESIAN_POINT('Ctrl Pts',(1.83416697865263,-26.4511916783838,0.317062774366256));
#25130=CARTESIAN_POINT('Ctrl Pts',(1.56317013492246,-26.459053803429,0.34220040884243));
#25131=CARTESIAN_POINT('Ctrl Pts',(1.29164508418483,-26.4669162519458,0.361742953194762));
#25132=CARTESIAN_POINT('Ctrl Pts',(1.01981377824055,-26.4747789793505,0.375620735218686));
#25133=CARTESIAN_POINT('Ctrl Pts',(0.146162130194425,-26.5000493753833,
0.420223203261537));
#25134=CARTESIAN_POINT('Ctrl Pts',(-0.730653963622655,-26.5253226521786,
0.406307629822016));
#25135=CARTESIAN_POINT('Ctrl Pts',(-1.60306553667767,-26.5505973296346,
0.335303068152926));
#25136=CARTESIAN_POINT('Ctrl Pts',(-2.48488525501653,-26.5761445709181,
0.26353278849862));
#25137=CARTESIAN_POINT('Ctrl Pts',(-3.36220381664236,-26.6016932432348,
0.133435705784716));
#25138=CARTESIAN_POINT('Ctrl Pts',(-4.22720037321705,-26.62724181808,-0.053458763654098));
#25139=CARTESIAN_POINT('Ctrl Pts',(-5.08045940118111,-26.6524437127842,
-0.23781717769994));
#25140=CARTESIAN_POINT('Ctrl Pts',(-5.92172748988551,-26.6776455126442,
-0.477441689654444));
#25141=CARTESIAN_POINT('Ctrl Pts',(-6.74351005084437,-26.7028457505371,
-0.770816129356109));
#25142=CARTESIAN_POINT('Ctrl Pts',(-7.35713876104055,-26.7216628807726,
-0.989880134351065));
#25143=CARTESIAN_POINT('Ctrl Pts',(-7.95990313039547,-26.7404791401059,
-1.23891235352731));
#25144=CARTESIAN_POINT('Ctrl Pts',(-8.54869272385579,-26.759293917718,-1.51726523427331));
#25145=CARTESIAN_POINT('Ctrl Pts',(-8.73963393493574,-26.7653954461135,
-1.60753353511891));
#25146=CARTESIAN_POINT('Ctrl Pts',(-8.92910554811855,-26.7714968186809,
-1.70088529097807));
#25147=CARTESIAN_POINT('Ctrl Pts',(-9.11702407313257,-26.7775980145883,
-1.79725089373516));
#25148=CARTESIAN_POINT('Ctrl Pts',(-9.84789331635607,-26.8013273219319,
-2.17204446533537));
#25149=CARTESIAN_POINT('Ctrl Pts',(-10.5556173250177,-26.8250587406037,
-2.59261025104063));
#25150=CARTESIAN_POINT('Ctrl Pts',(-11.2352072633295,-26.8487911798482,
-3.05494296784231));
#25151=CARTESIAN_POINT('Ctrl Pts',(-11.9221652253004,-26.8727809230402,
-3.52228823442396));
#25152=CARTESIAN_POINT('Ctrl Pts',(-12.5803748817173,-26.8967717090549,
-4.03231040683366));
#25153=CARTESIAN_POINT('Ctrl Pts',(-13.2047045959743,-26.9207624112737,
-4.58082305815058));
#25154=CARTESIAN_POINT('Ctrl Pts',(-13.8228727344903,-26.9445163467243,
-5.12392238031006));
#25155=CARTESIAN_POINT('Ctrl Pts',(-14.4078255925511,-26.9682702000248,
-5.70475545822328));
#25156=CARTESIAN_POINT('Ctrl Pts',(-14.9546148559167,-26.9920228775837,
-6.31922063082196));
#25157=CARTESIAN_POINT('Ctrl Pts',(-15.3519344240973,-27.0092825500447,
-6.76571629815857));
#25158=CARTESIAN_POINT('Ctrl Pts',(-15.7291039715572,-27.0265416017053,
-7.22996913818343));
#25159=CARTESIAN_POINT('Ctrl Pts',(-16.0842395115426,-27.0437996129853,
-7.71039599587335));
#25160=CARTESIAN_POINT('Ctrl Pts',(-16.497084053888,-27.0638620256882,-8.26889151057627));
#25161=CARTESIAN_POINT('Ctrl Pts',(-16.8801512535815,-27.0839230324177,
-8.84924436855191));
#25162=CARTESIAN_POINT('Ctrl Pts',(-17.2319991279156,-27.1039819740125,
-9.44785489667261));
#25163=CARTESIAN_POINT('Ctrl Pts',(-17.6086258886146,-27.1254535665586,
-10.0886225709213));
#25164=CARTESIAN_POINT('Ctrl Pts',(-17.9497240950278,-27.1469287934371,
-10.7507272657486));
#25165=CARTESIAN_POINT('Ctrl Pts',(-18.2534023657243,-27.1684060578106,
-11.4297811017376));
#25166=CARTESIAN_POINT('Ctrl Pts',(-18.5600846468707,-27.1900957770511,
-12.115552194166));
#25167=CARTESIAN_POINT('Ctrl Pts',(-18.828602563105,-27.2117875742964,-12.8186085592764));
#25168=CARTESIAN_POINT('Ctrl Pts',(-19.0570505785159,-27.2334798048523,
-13.5343984688613));
#25169=CARTESIAN_POINT('Ctrl Pts',(-19.2842471001907,-27.2550532000986,
-14.2462671074005));
#25170=CARTESIAN_POINT('Ctrl Pts',(-19.4718112150283,-27.2766270239211,
-14.970729238011));
#25171=CARTESIAN_POINT('Ctrl Pts',(-19.6179160348978,-27.2981996585073,
-15.7032891118443));
#25172=CARTESIAN_POINT('Ctrl Pts',(-19.6859191395314,-27.3082404369588,
-16.044252166966));
#25173=CARTESIAN_POINT('Ctrl Pts',(-19.7449414189047,-27.3182809577801,
-16.3869692995098));
#25174=CARTESIAN_POINT('Ctrl Pts',(-19.79480250998,-27.3283210578462,-16.7309866782145));
#25175=CARTESIAN_POINT('Ctrl Pts',(-19.9023082233744,-27.3499685608766,
-17.4727240313315));
#25176=CARTESIAN_POINT('Ctrl Pts',(-19.9672222796886,-27.371614107906,-18.2205052692741));
#25177=CARTESIAN_POINT('Ctrl Pts',(-19.9900861387665,-27.3932560638877,
-18.9694496875139));
#25178=CARTESIAN_POINT('Ctrl Pts',(-20.0031541370857,-27.4056256749595,
-19.3975140997989));
#25179=CARTESIAN_POINT('Ctrl Pts',(-20.0024862237121,-27.4179941129172,
-19.8259586137973));
#25180=CARTESIAN_POINT('Ctrl Pts',(-19.9881908612726,-27.4303610724741,
-20.2538741074047));
#25181=CARTESIAN_POINT('Ctrl Pts',(-19.9646149486575,-27.4507566629364,
-20.959592365798));
#25182=CARTESIAN_POINT('Ctrl Pts',(-19.9039515307726,-27.4711577497482,
-21.6644610801793));
#25183=CARTESIAN_POINT('Ctrl Pts',(-19.8065403809609,-27.4915621940027,
-22.3643717537045));
#25184=CARTESIAN_POINT('Ctrl Pts',(-19.7081491636129,-27.5121719302945,
-23.0713243288064));
#25185=CARTESIAN_POINT('Ctrl Pts',(-19.5722670492188,-27.5327850919285,
-23.7732176760117));
#25186=CARTESIAN_POINT('Ctrl Pts',(-19.3992968782001,-27.5533994747885,
-24.4658116463076));
#25187=CARTESIAN_POINT('Ctrl Pts',(-19.2330021366522,-27.5732182877646,
-25.1316763708997));
#25188=CARTESIAN_POINT('Ctrl Pts',(-19.0324271578168,-27.5930382295242,
-25.7889448694047));
#25189=CARTESIAN_POINT('Ctrl Pts',(-18.7979748773938,-27.6128573414192,
-26.4338557671146));
#25190=CARTESIAN_POINT('Ctrl Pts',(-18.5540910219837,-27.6334737389694,
-27.1047102192263));
#25191=CARTESIAN_POINT('Ctrl Pts',(-18.2735495069912,-27.6540892385441,
-27.7621919203088));
#25192=CARTESIAN_POINT('Ctrl Pts',(-17.9587472242605,-27.67470163548,-28.4027767070472));
#25193=CARTESIAN_POINT('Ctrl Pts',(-17.6463555148419,-27.6951561946342,
-29.0384562669948));
#25194=CARTESIAN_POINT('Ctrl Pts',(-17.3002262989006,-27.715607698484,-29.6574959736206));
#25195=CARTESIAN_POINT('Ctrl Pts',(-16.9227415852665,-27.7360539926257,
-30.2564836978486));
#25196=CARTESIAN_POINT('Ctrl Pts',(-16.7953691201297,-27.7429530663993,
-30.4585966318721));
#25197=CARTESIAN_POINT('Ctrl Pts',(-16.6644269709859,-27.7498515470212,
-30.6584268622076));
#25198=CARTESIAN_POINT('Ctrl Pts',(-16.5300075065062,-27.7567493517248,
-30.8558443476376));
#25199=CARTESIAN_POINT('Ctrl Pts',(-16.1316331764699,-27.777192137583,-31.4409237392277));
#25200=CARTESIAN_POINT('Ctrl Pts',(-15.7023464893916,-27.7976416893527,
-32.0053480961817));
#25201=CARTESIAN_POINT('Ctrl Pts',(-15.244412904615,-27.8180954925005,-32.5456318743904));
#25202=CARTESIAN_POINT('Ctrl Pts',(-14.7820897138003,-27.8387453593151,
-33.0910946414613));
#25203=CARTESIAN_POINT('Ctrl Pts',(-14.2905682379647,-27.8593995594032,
-33.6119509908301));
#25204=CARTESIAN_POINT('Ctrl Pts',(-13.7722275982183,-27.8800555052265,
-34.1046359140625));
#25205=CARTESIAN_POINT('Ctrl Pts',(-13.6271714158926,-27.8858360140536,
-34.2425124156783));
#25206=CARTESIAN_POINT('Ctrl Pts',(-13.4800151681831,-27.8916166595969,
-34.3781828580383));
#25207=CARTESIAN_POINT('Ctrl Pts',(-13.3308115838805,-27.8973973851478,
-34.5115695461697));
#25208=CARTESIAN_POINT('Ctrl Pts',(-12.7986379854952,-27.9180158544165,
-34.9873280484294));
#25209=CARTESIAN_POINT('Ctrl Pts',(-12.2404160351166,-27.9386353415251,
-35.4340299558827));
#25210=CARTESIAN_POINT('Ctrl Pts',(-11.6599058165884,-27.959253273283,-35.8496788138067));
#25211=CARTESIAN_POINT('Ctrl Pts',(-11.078305073761,-27.9799099370991,-36.2661084937819));
#25212=CARTESIAN_POINT('Ctrl Pts',(-10.4743330775535,-28.0005650397155,
-36.6513678908494));
#25213=CARTESIAN_POINT('Ctrl Pts',(-9.85179766903696,-28.0212159934124,
-37.0034941978712));
#25214=CARTESIAN_POINT('Ctrl Pts',(-9.22926226052041,-28.0418669471093,
-37.3556205048931));
#25215=CARTESIAN_POINT('Ctrl Pts',(-8.5881642833373,-28.0625137518868,-37.6746132845059));
#25216=CARTESIAN_POINT('Ctrl Pts',(-7.93232547907956,-28.0831538200258,
-37.9585612757662));
#25217=CARTESIAN_POINT('Ctrl Pts',(-7.24080772281822,-28.1049167494468,
-38.2579566097057));
#25218=CARTESIAN_POINT('Ctrl Pts',(-6.53229641158345,-28.1266868248361,
-38.5186532992778));
#25219=CARTESIAN_POINT('Ctrl Pts',(-5.81117927520509,-28.1484613366121,
-38.7382714320826));
#25220=CARTESIAN_POINT('Ctrl Pts',(-5.44171547399885,-28.1596174907017,
-38.850792610774));
#25221=CARTESIAN_POINT('Ctrl Pts',(-5.06894320960341,-28.1707748093505,
-38.9525312253151));
#25222=CARTESIAN_POINT('Ctrl Pts',(-4.6934556781965,-28.1819329281399,-39.043171484125));
#25223=CARTESIAN_POINT('Ctrl Pts',(-3.96191121213715,-28.2036717593106,
-39.2197615815009));
#25224=CARTESIAN_POINT('Ctrl Pts',(-3.22005957410756,-28.2254136275648,
-39.3542225085893));
#25225=CARTESIAN_POINT('Ctrl Pts',(-2.4728572576437,-28.2471558380432,-39.4465540924267));
#25226=CARTESIAN_POINT('Ctrl Pts',(-1.7219425393234,-28.2690060725746,-39.5393444167361));
#25227=CARTESIAN_POINT('Ctrl Pts',(-0.96562483403937,-28.2908566527393,
-39.5895856928585));
#25228=CARTESIAN_POINT('Ctrl Pts',(-0.208942939057733,-28.3127048433109,
-39.5973298201988));
#25229=CARTESIAN_POINT('Ctrl Pts',(0.537714423668286,-28.3342635887504,
-39.6049713532325));
#25230=CARTESIAN_POINT('Ctrl Pts',(1.28472544518918,-28.3558200074921,-39.5712344067917));
#25231=CARTESIAN_POINT('Ctrl Pts',(2.02725556529937,-28.3773714715849,-39.4962185211242));
#25232=CARTESIAN_POINT('Ctrl Pts',(2.39712294965529,-28.3881066369837,-39.458851781829));
#25233=CARTESIAN_POINT('Ctrl Pts',(2.76587871860995,-28.398840573029,-39.411243627567));
#25234=CARTESIAN_POINT('Ctrl Pts',(3.13292707436002,-28.4095729549228,-39.353410915054));
#25235=CARTESIAN_POINT('Ctrl Pts',(3.78136527959284,-28.4285330901314,-39.2512419781327));
#25236=CARTESIAN_POINT('Ctrl Pts',(4.42483054024541,-28.447496941257,-39.1171056221966));
#25237=CARTESIAN_POINT('Ctrl Pts',(5.06004833691352,-28.466463325965,-38.9510040136082));
#25238=CARTESIAN_POINT('Ctrl Pts',(5.86351369784335,-28.4904532601495,-38.7409077449023));
#25239=CARTESIAN_POINT('Ctrl Pts',(6.65378325489004,-28.5144472477764,-38.4796687733566));
#25240=CARTESIAN_POINT('Ctrl Pts',(7.42503316547379,-28.5384428962245,-38.170412587013));
#25241=CARTESIAN_POINT('Ctrl Pts',(8.20311843039379,-28.5626512108363,-37.8584155567673));
#25242=CARTESIAN_POINT('Ctrl Pts',(8.96184444009411,-28.5868612158383,-37.4975468680456));
#25243=CARTESIAN_POINT('Ctrl Pts',(9.6952446104296,-28.6110704544287,-37.0910676088631));
#25244=CARTESIAN_POINT('Ctrl Pts',(10.4186818386119,-28.634950820388,-36.6901102046098));
#25245=CARTESIAN_POINT('Ctrl Pts',(11.1174757667239,-28.6588304406171,-36.2447736229766));
#25246=CARTESIAN_POINT('Ctrl Pts',(11.7859264654142,-28.6827069570837,-35.7582297957736));
#25247=CARTESIAN_POINT('Ctrl Pts',(12.2832698882511,-28.7004716605213,-35.396229467469));
#25248=CARTESIAN_POINT('Ctrl Pts',(12.763816628296,-28.7182346458035,-35.0114188667577));
#25249=CARTESIAN_POINT('Ctrl Pts',(13.2252331560907,-28.7359949417258,-34.6051168749155));
#25250=CARTESIAN_POINT('Ctrl Pts',(13.3550834804114,-28.7409929858933,-34.4907767023495));
#25251=CARTESIAN_POINT('Ctrl Pts',(13.4834316068008,-28.7459911526206,-34.3747233537316));
#25252=CARTESIAN_POINT('Ctrl Pts',(13.6102249465101,-28.7509894310175,-34.2569852421711));
#25253=CARTESIAN_POINT('Ctrl Pts',(14.2498534234997,-28.7762040141012,-33.6630372544161));
#25254=CARTESIAN_POINT('Ctrl Pts',(14.8499125625009,-28.8014214390114,-33.0262107065797));
#25255=CARTESIAN_POINT('Ctrl Pts',(15.4061763172017,-28.8266403076725,-32.3528852890147));
#25256=CARTESIAN_POINT('Ctrl Pts',(15.9686862453977,-28.8521423539229,-31.6719992361553));
#25257=CARTESIAN_POINT('Ctrl Pts',(16.4864110340158,-28.8776458765294,-30.9537909245831));
#25258=CARTESIAN_POINT('Ctrl Pts',(16.9550158089833,-28.9031494297895,-30.2048982383551));
#25259=CARTESIAN_POINT('Ctrl Pts',(17.4176256674379,-28.9283267130653,-29.4655862251608));
#25260=CARTESIAN_POINT('Ctrl Pts',(17.8323637515717,-28.9535040262153,-28.6963709078393));
#25261=CARTESIAN_POINT('Ctrl Pts',(18.1951023150254,-28.9786799783145,-27.9036639488428));
#25262=CARTESIAN_POINT('Ctrl Pts',(18.4679988614788,-28.997620424889,-27.3072923102719));
#25263=CARTESIAN_POINT('Ctrl Pts',(18.7114650239706,-29.0165601011225,-26.6976252438239));
#25264=CARTESIAN_POINT('Ctrl Pts',(18.9237621822621,-29.0354984147495,-26.0773974581818));
#25265=CARTESIAN_POINT('Ctrl Pts',(19.0242848791943,-29.0444657055812,-25.7837196236467));
#25266=CARTESIAN_POINT('Ctrl Pts',(19.1178196823477,-29.0534326909135,-25.4876740883404));
#25267=CARTESIAN_POINT('Ctrl Pts',(19.2043403190928,-29.0623993078718,-25.1896049237895));
#25268=CARTESIAN_POINT('Ctrl Pts',(19.428385880359,-29.0856184010805,-24.4177535391918));
#25269=CARTESIAN_POINT('Ctrl Pts',(19.6055059693621,-29.108839602169,-23.6319452432191));
#25270=CARTESIAN_POINT('Ctrl Pts',(19.7351263149871,-29.1320618458576,-22.8381552587746));
#25271=CARTESIAN_POINT('Ctrl Pts',(19.8661027916416,-29.1555270483586,-22.0360603803448));
#25272=CARTESIAN_POINT('Ctrl Pts',(19.9485802317944,-29.17899331539,-21.2258169495666));
#25273=CARTESIAN_POINT('Ctrl Pts',(19.9820164466714,-29.2024595478861,-20.4136085545403));
#25274=CARTESIAN_POINT('Ctrl Pts',(20.0151471384151,-29.2257113578794,-19.6088217069194));
#25275=CARTESIAN_POINT('Ctrl Pts',(20.0001287278482,-29.2489631339657,-18.8021066854036));
#25276=CARTESIAN_POINT('Ctrl Pts',(19.9364840304983,-29.2722138069314,-17.9994819591717));
#25277=CARTESIAN_POINT('Ctrl Pts',(19.8928779416499,-29.2881439779172,-17.4495645806419));
#25278=CARTESIAN_POINT('Ctrl Pts',(19.8264463078728,-29.3040736310664,-16.9015673615345));
#25279=CARTESIAN_POINT('Ctrl Pts',(19.7370495294401,-29.3200024224889,-16.3574229932432));
#25280=CARTESIAN_POINT('Ctrl Pts',(19.6083665795913,-29.3429312562089,-15.5741497737497));
#25281=CARTESIAN_POINT('Ctrl Pts',(19.4320975289415,-29.365858304396,-14.7988612688057));
#25282=CARTESIAN_POINT('Ctrl Pts',(19.2106006208298,-29.3887825413612,-14.0368532909951));
#25283=CARTESIAN_POINT('Ctrl Pts',(19.0062104643514,-29.4099362830562,-13.3336970656996));
#25284=CARTESIAN_POINT('Ctrl Pts',(18.7631667096602,-29.4310937005175,-12.6413643974098));
#25285=CARTESIAN_POINT('Ctrl Pts',(18.4832159723759,-29.4522532008191,-11.9640852122302));
#25286=CARTESIAN_POINT('Ctrl Pts',(18.2005740635633,-29.4736161077818,-11.2802953299274));
#25287=CARTESIAN_POINT('Ctrl Pts',(17.8803124834283,-29.4949811378222,-10.6118506409234));
#25288=CARTESIAN_POINT('Ctrl Pts',(17.5242813592798,-29.516346651635,-9.9630958450756));
#25289=CARTESIAN_POINT('Ctrl Pts',(17.1700302940183,-29.5376053436838,-9.3175846469401));
#25290=CARTESIAN_POINT('Ctrl Pts',(16.7803668876722,-29.5588645146796,-8.69156781240433));
#25291=CARTESIAN_POINT('Ctrl Pts',(16.3571599559081,-29.580122549782,-8.08930370783483));
#25292=CARTESIAN_POINT('Ctrl Pts',(16.1952101831499,-29.5882574211551,-7.85883362912219));
#25293=CARTESIAN_POINT('Ctrl Pts',(16.0283487993281,-29.5963921261897,-7.63184157072307));
#25294=CARTESIAN_POINT('Ctrl Pts',(15.8566821379678,-29.6045265743933,-7.40856491625882));
#25295=CARTESIAN_POINT('Ctrl Pts',(15.4066335663933,-29.6258521874482,-6.82321340647073));
#25296=CARTESIAN_POINT('Ctrl Pts',(14.9235561880954,-29.6471760353014,-6.26340087275806));
#25297=CARTESIAN_POINT('Ctrl Pts',(14.4111595794729,-29.668496487408,-5.73201635369207));
#25298=CARTESIAN_POINT('Ctrl Pts',(14.0372842767975,-29.6840531682104,-5.34428633253346));
#25299=CARTESIAN_POINT('Ctrl Pts',(13.6478000886407,-29.6996080411047,-4.97169074495801));
#25300=CARTESIAN_POINT('Ctrl Pts',(13.2441564761318,-29.7151604726682,-4.61533648488489));
#25301=CARTESIAN_POINT('Ctrl Pts',(12.7170241339717,-29.7354709381935,-4.14996096566516));
#25302=CARTESIAN_POINT('Ctrl Pts',(12.1652849864606,-29.7557871082557,-3.71188275115696));
#25303=CARTESIAN_POINT('Ctrl Pts',(11.5920838148509,-29.7761067774331,-3.30369222323723));
#25304=CARTESIAN_POINT('Ctrl Pts',(11.0131548413294,-29.796629494067,-2.89142278794262));
#25305=CARTESIAN_POINT('Ctrl Pts',(10.4123334340332,-29.8171557800966,-2.50964197420305));
#25306=CARTESIAN_POINT('Ctrl Pts',(9.79290051979991,-29.837683363325,-2.16098492619627));
#25307=CARTESIAN_POINT('Ctrl Pts',(9.27606320340966,-29.8548109985927,-1.87007533955378));
#25308=CARTESIAN_POINT('Ctrl Pts',(8.746269936495,-29.8719395369394,-1.60222530207136));
#25309=CARTESIAN_POINT('Ctrl Pts',(8.20544283035851,-29.8890676585148,-1.35894300536295));
#25310=CARTESIAN_POINT('Ctrl Pts',(7.55739664714903,-29.9095914334635,-1.06742994687262));
#25311=CARTESIAN_POINT('Ctrl Pts',(6.89350821961949,-29.9301146100105,-0.811192794359375));
#25312=CARTESIAN_POINT('Ctrl Pts',(6.2179185971684,-29.9506349174165,-0.590966394899913));
#25313=CARTESIAN_POINT('Ctrl Pts',(5.54704772949228,-29.9710118977266,-0.372278199017723));
#25314=CARTESIAN_POINT('Ctrl Pts',(4.86463946813815,-29.9913860488354,-0.189099567242959));
#25315=CARTESIAN_POINT('Ctrl Pts',(4.17475508860036,-30.0117551472534,-0.0420996178656952));
#25316=CARTESIAN_POINT('Ctrl Pts',(3.8383476475615,-30.0216877047634,0.0295817801621596));
#25317=CARTESIAN_POINT('Ctrl Pts',(3.50016253335994,-30.0316190608357,0.0926613208071774));
#25318=CARTESIAN_POINT('Ctrl Pts',(3.16067021271839,-30.0415489576584,0.147065925463068));
#25319=CARTESIAN_POINT('Ctrl Pts',(2.45610789208556,-30.0621568793216,0.259974030238544));
#25320=CARTESIAN_POINT('Ctrl Pts',(1.74526476466407,-30.082771912013,0.335619941727164));
#25321=CARTESIAN_POINT('Ctrl Pts',(1.03231658819738,-30.1033913971314,0.373182133987035));
#25322=CARTESIAN_POINT('Ctrl Pts',(0.312587692402328,-30.1242069903903,
0.411101573367355));
#25323=CARTESIAN_POINT('Ctrl Pts',(-0.409285582378548,-30.1450271211715,
0.410209185570181));
#25324=CARTESIAN_POINT('Ctrl Pts',(-1.1289900499648,-30.1658490542944,0.369709387285461));
#25325=CARTESIAN_POINT('Ctrl Pts',(-1.21840336429151,-30.1684358911629,
0.364677848150593));
#25326=CARTESIAN_POINT('Ctrl Pts',(-1.30778319265077,-30.1710227558499,
0.359035048669595));
#25327=CARTESIAN_POINT('Ctrl Pts',(-1.39712125697244,-30.1736096431106,
0.352779519050258));
#25328=CARTESIAN_POINT('Ctrl Pts',(-2.1144729007868,-30.194381391893,0.302549927784398));
#25329=CARTESIAN_POINT('Ctrl Pts',(-2.82913145397083,-30.2151545961107,
0.212810235929747));
#25330=CARTESIAN_POINT('Ctrl Pts',(-3.53695620056681,-30.2359265404714,
0.0848865796563362));
#25331=CARTESIAN_POINT('Ctrl Pts',(-4.24602975333883,-30.2567351325087,
-0.0432627706928804));
#25332=CARTESIAN_POINT('Ctrl Pts',(-4.94824445462617,-30.2775424602395,
-0.209730656414677));
#25333=CARTESIAN_POINT('Ctrl Pts',(-5.63945006351166,-30.2983457939741,
-0.413133298172923));
#25334=CARTESIAN_POINT('Ctrl Pts',(-6.32115567632541,-30.3188632046979,
-0.613740354546958));
#25335=CARTESIAN_POINT('Ctrl Pts',(-6.9921519310015,-30.3393767304589,-0.85027348548311));
#25336=CARTESIAN_POINT('Ctrl Pts',(-7.64848213495288,-30.359883752579,-1.121361188391));
#25337=CARTESIAN_POINT('Ctrl Pts',(-7.73458662526796,-30.3625740853976,
-1.156925403399));
#25338=CARTESIAN_POINT('Ctrl Pts',(-7.82043874309051,-30.3652643062819,
-1.19308428007695));
#25339=CARTESIAN_POINT('Ctrl Pts',(-7.90602959793148,-30.367954409319,-1.22983466987427));
#25340=CARTESIAN_POINT('Ctrl Pts',(-8.61114298417998,-30.3901159786292,
-1.53259121838736));
#25341=CARTESIAN_POINT('Ctrl Pts',(-9.29911864612267,-30.4122851127199,
-1.87575171519723));
#25342=CARTESIAN_POINT('Ctrl Pts',(-9.96493372909319,-30.434458898291,-2.25774303124893));
#25343=CARTESIAN_POINT('Ctrl Pts',(-10.2019906082545,-30.4423536554708,
-2.39374726360416));
#25344=CARTESIAN_POINT('Ctrl Pts',(-10.4362383581104,-30.4502490022934,
-2.5346733850451));
#25345=CARTESIAN_POINT('Ctrl Pts',(-10.6674505616404,-30.4581448072721,
-2.68044883395494));
#25346=CARTESIAN_POINT('Ctrl Pts',(-11.315313492434,-30.4802690692116,-3.0889156368597));
#25347=CARTESIAN_POINT('Ctrl Pts',(-11.9393414156193,-30.5023969282986,
-3.53545977030462));
#25348=CARTESIAN_POINT('Ctrl Pts',(-12.5358974573957,-30.5245254918614,
-4.01634310587143));
#25349=CARTESIAN_POINT('Ctrl Pts',(-13.1359697969999,-30.5467844884675,
-4.50006092623069));
#25350=CARTESIAN_POINT('Ctrl Pts',(-13.7082447120314,-30.5690441978786,
-5.0185232620648));
#25351=CARTESIAN_POINT('Ctrl Pts',(-14.249051546564,-30.59130167597,-5.56788259417754));
#25352=CARTESIAN_POINT('Ctrl Pts',(-14.7828001831988,-30.6132686664509,
-6.11007210772378));
#25353=CARTESIAN_POINT('Ctrl Pts',(-15.2858961869682,-30.635233483475,-6.68235661557149));
#25354=CARTESIAN_POINT('Ctrl Pts',(-15.754850435063,-30.6571932966929,-7.28100676491814));
#25355=CARTESIAN_POINT('Ctrl Pts',(-16.0195608518912,-30.6695889436755,
-7.61892657524442));
#25356=CARTESIAN_POINT('Ctrl Pts',(-16.2733935892661,-30.6819829963157,
-7.96524667282412));
#25357=CARTESIAN_POINT('Ctrl Pts',(-16.5157278746575,-30.6943749455621,
-8.31929333285369));
#25358=CARTESIAN_POINT('Ctrl Pts',(-16.8305279687795,-30.7104724894272,
-8.77921142377031));
#25359=CARTESIAN_POINT('Ctrl Pts',(-17.1260607396373,-30.7265727097675,
-9.25236691509949));
#25360=CARTESIAN_POINT('Ctrl Pts',(-17.4009317767813,-30.7426748833003,
-9.73732240927565));
#25361=CARTESIAN_POINT('Ctrl Pts',(-17.8150942319495,-30.76693686373,-10.4680300174772));
#25362=CARTESIAN_POINT('Ctrl Pts',(-18.1823459227389,-30.7912032784948,
-11.2255286528926));
#25363=CARTESIAN_POINT('Ctrl Pts',(-18.5008041393275,-30.8154716534026,
-12.0032507522472));
#25364=CARTESIAN_POINT('Ctrl Pts',(-18.822210222528,-30.8399646729526,-12.7881719781764));
#25365=CARTESIAN_POINT('Ctrl Pts',(-19.0939149508876,-30.8644596891023,
-13.5936917759337));
#25366=CARTESIAN_POINT('Ctrl Pts',(-19.3140291531887,-30.8889541583132,
-14.4130314541594));
#25367=CARTESIAN_POINT('Ctrl Pts',(-19.5310521983656,-30.9131046413014,
-15.2208647976876));
#25368=CARTESIAN_POINT('Ctrl Pts',(-19.6979233881139,-30.9372545926046,
-16.0421315312483));
#25369=CARTESIAN_POINT('Ctrl Pts',(-19.8128805683037,-30.9614015743463,
-16.8703240926902));
#25370=CARTESIAN_POINT('Ctrl Pts',(-19.9071473657614,-30.9812025005112,
-17.5494557512481));
#25371=CARTESIAN_POINT('Ctrl Pts',(-19.9665065858171,-31.001001429862,-18.2332440865106));
#25372=CARTESIAN_POINT('Ctrl Pts',(-19.9900127479827,-31.02079701815,-18.9181028438293));
#25373=CARTESIAN_POINT('Ctrl Pts',(-19.9925464033011,-31.0229307223759,
-18.991921616142));
#25374=CARTESIAN_POINT('Ctrl Pts',(-19.994663639956,-31.0250644488407,-19.0657557066802));
#25375=CARTESIAN_POINT('Ctrl Pts',(-19.9963631937124,-31.027198196699,-19.139600648794));
#25376=CARTESIAN_POINT('Ctrl Pts',(-20.0170939013318,-31.0532250892389,
-20.0403417394269));
#25377=CARTESIAN_POINT('Ctrl Pts',(-19.9756753067556,-31.0792551648098,
-20.9426985361739));
#25378=CARTESIAN_POINT('Ctrl Pts',(-19.8739046434869,-31.1052868892397,
-21.838458336202));
#25379=CARTESIAN_POINT('Ctrl Pts',(-19.7708069681663,-31.131658047559,-22.7458981627932));
#25380=CARTESIAN_POINT('Ctrl Pts',(-19.6057732191023,-31.1580308980176,
-23.6465666823574));
#25381=CARTESIAN_POINT('Ctrl Pts',(-19.380725726693,-31.1844038456444,-24.5319215327519));
#25382=CARTESIAN_POINT('Ctrl Pts',(-19.1581803157857,-31.2104835784316,
-25.4074329942239));
#25383=CARTESIAN_POINT('Ctrl Pts',(-18.8769485597898,-31.2365634062384,
-26.2679682971813));
#25384=CARTESIAN_POINT('Ctrl Pts',(-18.5389376859486,-31.2626417867029,
-27.1052797025968));
#25385=CARTESIAN_POINT('Ctrl Pts',(-18.3269228254261,-31.2789992610469,
-27.6304771875645));
#25386=CARTESIAN_POINT('Ctrl Pts',(-18.0925701033127,-31.295356165958,-28.1465379295383));
#25387=CARTESIAN_POINT('Ctrl Pts',(-17.8363591417577,-31.311712120815,-28.6514321304722));
#25388=CARTESIAN_POINT('Ctrl Pts',(-17.6510438404849,-31.3235422497194,
-29.0166179928921));
#25389=CARTESIAN_POINT('Ctrl Pts',(-17.4542935517791,-31.3353718816019,
-29.3759621729846));
#25390=CARTESIAN_POINT('Ctrl Pts',(-17.2466299650128,-31.3472008724389,
-29.728871722849));
#25391=CARTESIAN_POINT('Ctrl Pts',(-16.8673606014424,-31.3688049191392,
-30.3734131297427));
#25392=CARTESIAN_POINT('Ctrl Pts',(-16.4514957660474,-31.3904108177244,
-30.9968114559998));
#25393=CARTESIAN_POINT('Ctrl Pts',(-16.0021657761758,-31.4120175986264,
-31.5953513956026));
#25394=CARTESIAN_POINT('Ctrl Pts',(-15.5490346494916,-31.4338071635227,
-32.1989547234713));
#25395=CARTESIAN_POINT('Ctrl Pts',(-15.0618703505454,-31.4555976257275,
-32.7772765229945));
#25396=CARTESIAN_POINT('Ctrl Pts',(-14.5439312656208,-31.4773879908579,
-33.3265301928035));
#25397=CARTESIAN_POINT('Ctrl Pts',(-14.0309296801797,-31.4989706290187,
-33.8705478420263));
#25398=CARTESIAN_POINT('Ctrl Pts',(-13.4877379568042,-31.5205531719471,
-34.3860482550573));
#25399=CARTESIAN_POINT('Ctrl Pts',(-12.917559294785,-31.5421346534256,-34.8693861120093));
#25400=CARTESIAN_POINT('Ctrl Pts',(-12.4415298498339,-31.5601525508563,
-35.2729141061188));
#25401=CARTESIAN_POINT('Ctrl Pts',(-11.9466907782449,-31.5781697084342,
-35.6540245212625));
#25402=CARTESIAN_POINT('Ctrl Pts',(-11.4349210455067,-31.5961855638903,
-36.0106196137675));
#25403=CARTESIAN_POINT('Ctrl Pts',(-10.8191949761263,-31.6178609994561,
-36.4396502512255));
#25404=CARTESIAN_POINT('Ctrl Pts',(-10.1789618494874,-31.6395345501685,
-36.8331930799278));
#25405=CARTESIAN_POINT('Ctrl Pts',(-9.51886824497212,-31.661205236805,-37.1895516048871));
#25406=CARTESIAN_POINT('Ctrl Pts',(-9.39330867622285,-31.665327321991,-37.257336268165));
#25407=CARTESIAN_POINT('Ctrl Pts',(-9.2670305445821,-31.6694493035501,-37.3237756910411));
#25408=CARTESIAN_POINT('Ctrl Pts',(-9.14006585076636,-31.6735711747428,
-37.3888584124225));
#25409=CARTESIAN_POINT('Ctrl Pts',(-8.44401100698285,-31.696168389157,-37.7456595206883));
#25410=CARTESIAN_POINT('Ctrl Pts',(-7.72671585990643,-31.7187714977609,
-38.0619903928597));
#25411=CARTESIAN_POINT('Ctrl Pts',(-6.99334210007872,-31.7413784572834,
-38.3357872995026));
#25412=CARTESIAN_POINT('Ctrl Pts',(-6.23984788117575,-31.7646056495287,
-38.6170959549383));
#25413=CARTESIAN_POINT('Ctrl Pts',(-5.46938152122107,-31.787836906895,-38.8535041815327));
#25414=CARTESIAN_POINT('Ctrl Pts',(-4.68757755109325,-31.8110700132834,
-39.0428162750147));
#25415=CARTESIAN_POINT('Ctrl Pts',(-3.90577358096546,-31.8343031196719,
-39.2321283684967));
#25416=CARTESIAN_POINT('Ctrl Pts',(-3.11263302869853,-31.8575380750825,
-39.3743439357496));
#25417=CARTESIAN_POINT('Ctrl Pts',(-2.31381187868275,-31.8807726634174,
-39.4673162957569));
#25418=CARTESIAN_POINT('Ctrl Pts',(-1.51994616723134,-31.9038631173925,
-39.5597119073666));
#25419=CARTESIAN_POINT('Ctrl Pts',(-0.720471157368671,-31.9269532088321,
-39.6034733175741));
#25420=CARTESIAN_POINT('Ctrl Pts',(0.0787835632309972,-31.9500407626255,
-39.5993871761055));
#25421=CARTESIAN_POINT('Ctrl Pts',(0.655533253053563,-31.9667009576121,
-39.5964385781632));
#25422=CARTESIAN_POINT('Ctrl Pts',(1.23216806372132,-31.9833598311954,-39.5685759171709));
#25423=CARTESIAN_POINT('Ctrl Pts',(1.8065002523362,-32.0000165660637,-39.5161114211511));
#25424=CARTESIAN_POINT('',(-13.9254004587015,-17.8763793650454,-33.4007959448927));
#25425=CARTESIAN_POINT('Ctrl Pts',(-3.90246682587456,-32.7326313320496,
-38.8149815298141));
#25426=CARTESIAN_POINT('Ctrl Pts',(-4.75555649930361,-32.7069840086893,
-38.6416525412167));
#25427=CARTESIAN_POINT('Ctrl Pts',(-5.59689794895903,-32.6813842620203,
-38.4104431409792));
#25428=CARTESIAN_POINT('Ctrl Pts',(-6.4193691290608,-32.6558062008888,-38.1246717391591));
#25429=CARTESIAN_POINT('Ctrl Pts',(-7.2445559067535,-32.6301436872891,-37.8379567904414));
#25430=CARTESIAN_POINT('Ctrl Pts',(-8.05074675347256,-32.6045030063142,
-37.4963197366753));
#25431=CARTESIAN_POINT('Ctrl Pts',(-8.83077990885784,-32.5788579930489,
-37.1031542783672));
#25432=CARTESIAN_POINT('Ctrl Pts',(-9.59560258501927,-32.5537130520419,
-36.7176554621677));
#25433=CARTESIAN_POINT('Ctrl Pts',(-10.3352771741866,-32.5285639449896,
-36.2826190569303));
#25434=CARTESIAN_POINT('Ctrl Pts',(-11.0430929638869,-32.5033859741817,
-35.8012725159709));
#25435=CARTESIAN_POINT('Ctrl Pts',(-11.5198393375583,-32.4864274569322,
-35.4770635604476));
#25436=CARTESIAN_POINT('Ctrl Pts',(-11.982133360423,-32.4694558440698,-35.1318459307875));
#25437=CARTESIAN_POINT('Ctrl Pts',(-12.4279370239033,-32.4524635898396,
-34.7666106054843));
#25438=CARTESIAN_POINT('Ctrl Pts',(-12.9330686030564,-32.433209992537,-34.3527694647618));
#25439=CARTESIAN_POINT('Ctrl Pts',(-13.4170284074467,-32.4139298921143,
-33.913228511365));
#25440=CARTESIAN_POINT('Ctrl Pts',(-13.8778659272608,-32.3946123369453,
-33.4507001949907));
#25441=CARTESIAN_POINT('Ctrl Pts',(-14.3801732788599,-32.3735564342484,
-32.9465498954854));
#25442=CARTESIAN_POINT('Ctrl Pts',(-14.8552937544861,-32.3525087060525,
-32.4146940132712));
#25443=CARTESIAN_POINT('Ctrl Pts',(-15.3005431664084,-32.3314693725638,
-31.8586108564208));
#25444=CARTESIAN_POINT('Ctrl Pts',(-15.7506206643727,-32.3102018979264,
-31.2964977818302));
#25445=CARTESIAN_POINT('Ctrl Pts',(-16.1701751561087,-32.2889430012733,
-30.7096298734039));
#25446=CARTESIAN_POINT('Ctrl Pts',(-16.5564676121963,-32.2676929182534,
-30.101641830158));
#25447=CARTESIAN_POINT('Ctrl Pts',(-16.9414741974904,-32.2465135714352,
-29.4956776267653));
#25448=CARTESIAN_POINT('Ctrl Pts',(-17.2934392935264,-32.2253429798657,
-28.8687344639781));
#25449=CARTESIAN_POINT('Ctrl Pts',(-17.6096926113142,-32.204181381705,-28.2244408584928));
#25450=CARTESIAN_POINT('Ctrl Pts',(-17.7879146505114,-32.1922559315524,
-27.8613543270549));
#25451=CARTESIAN_POINT('Ctrl Pts',(-17.9547961505142,-32.1803333375928,
-27.492758123491));
#25452=CARTESIAN_POINT('Ctrl Pts',(-18.109865999326,-32.1684136428215,-27.119304406644));
#25453=CARTESIAN_POINT('Ctrl Pts',(-18.3855584150667,-32.1472220993231,
-26.4553561397575));
#25454=CARTESIAN_POINT('Ctrl Pts',(-18.6239138607596,-32.1260397195108,
-25.776054327676));
#25455=CARTESIAN_POINT('Ctrl Pts',(-18.8243062919071,-32.1048667459376,
-25.0858700821223));
#25456=CARTESIAN_POINT('Ctrl Pts',(-18.9795191517348,-32.0884673352386,
-24.5512916554475));
#25457=CARTESIAN_POINT('Ctrl Pts',(-19.1119582678869,-32.0720735675509,
-24.0101849824288));
#25458=CARTESIAN_POINT('Ctrl Pts',(-19.2213542376007,-32.0556855557258,
-23.4646263397562));
#25459=CARTESIAN_POINT('Ctrl Pts',(-19.3568924913297,-32.0353813113312,
-22.7886959016608));
#25460=CARTESIAN_POINT('Ctrl Pts',(-19.4571810743642,-32.0150673237761,
-22.1053102952954));
#25461=CARTESIAN_POINT('Ctrl Pts',(-19.5215487152659,-31.9947471068298,
-21.4184045211373));
#25462=CARTESIAN_POINT('Ctrl Pts',(-19.5866375256242,-31.9741992239381,
-20.723802714361));
#25463=CARTESIAN_POINT('Ctrl Pts',(-19.6149957413722,-31.9536449712861,
-20.0256022998331));
#25464=CARTESIAN_POINT('Ctrl Pts',(-19.6059787459688,-31.9330879820751,
-19.327891395375));
#25465=CARTESIAN_POINT('Ctrl Pts',(-19.5989398802738,-31.9170407424262,
-18.7832428588311));
#25466=CARTESIAN_POINT('Ctrl Pts',(-19.5691266166205,-31.900991835198,-18.2388931451897));
#25467=CARTESIAN_POINT('Ctrl Pts',(-19.5162542323906,-31.884942988662,-17.6967896508184));
#25468=CARTESIAN_POINT('Ctrl Pts',(-19.4485535899246,-31.8643931829903,
-17.0026512005373));
#25469=CARTESIAN_POINT('Ctrl Pts',(-19.3430444925424,-31.8438434768271,
-16.3121964086545));
#25470=CARTESIAN_POINT('Ctrl Pts',(-19.2011132109124,-31.8232974984764,
-15.6293264278362));
#25471=CARTESIAN_POINT('Ctrl Pts',(-19.0602373449285,-31.8029043021393,
-14.9515343386127));
#25472=CARTESIAN_POINT('Ctrl Pts',(-18.8834793297026,-31.7825147783799,
-14.2812155203948));
#25473=CARTESIAN_POINT('Ctrl Pts',(-18.6722420367643,-31.762132475161,-13.6221664898116));
#25474=CARTESIAN_POINT('Ctrl Pts',(-18.5171099090326,-31.7471637638012,
-13.138162567153));
#25475=CARTESIAN_POINT('Ctrl Pts',(-18.3433827373783,-31.7321989467649,
-12.660236565953));
#25476=CARTESIAN_POINT('Ctrl Pts',(-18.1516309006254,-31.7172394293632,
-12.1898819357355));
#25477=CARTESIAN_POINT('Ctrl Pts',(-17.8800671982801,-31.6960533901592,
-11.5237540541981));
#25478=CARTESIAN_POINT('Ctrl Pts',(-17.5720879593555,-31.6748576123243,
-10.8721697486302));
#25479=CARTESIAN_POINT('Ctrl Pts',(-17.2291344878823,-31.6536607679822,
-10.2394255775502));
#25480=CARTESIAN_POINT('Ctrl Pts',(-16.9479280934203,-31.6362803106687,
-9.72060386624947));
#25481=CARTESIAN_POINT('Ctrl Pts',(-16.6432086934696,-31.6188991362609,
-9.21444921133343));
#25482=CARTESIAN_POINT('Ctrl Pts',(-16.3157967471567,-31.6015220261036,
-8.7233269206758));
#25483=CARTESIAN_POINT('Ctrl Pts',(-15.9167124933345,-31.5803409692765,
-8.12469521187645));
#25484=CARTESIAN_POINT('Ctrl Pts',(-15.4839120231842,-31.5591659504899,
-7.54839884167739));
#25485=CARTESIAN_POINT('Ctrl Pts',(-15.0207089286636,-31.5380056325181,
-6.99751147097344));
#25486=CARTESIAN_POINT('Ctrl Pts',(-14.5557023152526,-31.5167629251287,
-6.44447917552422));
#25487=CARTESIAN_POINT('Ctrl Pts',(-14.0600565167726,-31.4955350327956,
-5.9170548291366));
#25488=CARTESIAN_POINT('Ctrl Pts',(-13.5371661323948,-31.4743307296298,
-5.41831674600336));
#25489=CARTESIAN_POINT('Ctrl Pts',(-13.0213602244129,-31.4534137168595,
-4.92633590737726));
#25490=CARTESIAN_POINT('Ctrl Pts',(-12.4790437151219,-31.4325196578343,
-4.46226984153223));
#25491=CARTESIAN_POINT('Ctrl Pts',(-11.9135055834872,-31.4116569917798,
-4.02903367635909));
#25492=CARTESIAN_POINT('Ctrl Pts',(-11.6233747155569,-31.4009540823363,
-3.80677601133281));
#25493=CARTESIAN_POINT('Ctrl Pts',(-11.3271326521558,-31.390259435432,-3.59263167042564));
#25494=CARTESIAN_POINT('Ctrl Pts',(-11.0252257093029,-31.3795741930768,
-3.38698937191686));
#25495=CARTESIAN_POINT('Ctrl Pts',(-10.4573615558086,-31.3594760593684,
-3.00019174261494));
#25496=CARTESIAN_POINT('Ctrl Pts',(-9.8691262291924,-31.3393032302474,-2.64312326328027));
#25497=CARTESIAN_POINT('Ctrl Pts',(-9.26336278163796,-31.3190800394438,
-2.31845752900705));
#25498=CARTESIAN_POINT('Ctrl Pts',(-8.57118187849077,-31.2959718335402,
-1.94747538725281));
#25499=CARTESIAN_POINT('Ctrl Pts',(-7.85611433665286,-31.272797878974,-1.61880205859303));
#25500=CARTESIAN_POINT('Ctrl Pts',(-7.12376287633229,-31.2495945834874,
-1.33395255073601));
#25501=CARTESIAN_POINT('Ctrl Pts',(-6.39232230561618,-31.2264201479702,
-1.04945733514111));
#25502=CARTESIAN_POINT('Ctrl Pts',(-5.64364160129585,-31.2032164495435,
-0.80867754801479));
#25503=CARTESIAN_POINT('Ctrl Pts',(-4.8833432523044,-31.1800197540832,-0.61308719732573));
#25504=CARTESIAN_POINT('Ctrl Pts',(-4.12162466244149,-31.1567797270874,
-0.417131482946902));
#25505=CARTESIAN_POINT('Ctrl Pts',(-3.34824586982983,-31.1335467280477,
-0.26653479523564));
#25506=CARTESIAN_POINT('Ctrl Pts',(-2.56888901112131,-31.110357191065,-0.162735180601098));
#25507=CARTESIAN_POINT('Ctrl Pts',(-1.7895321524128,-31.0871676540823,-0.0589355659665554));
#25508=CARTESIAN_POINT('Ctrl Pts',(-1.00419821153754,-31.064021571616,-0.00193364173448092));
#25509=CARTESIAN_POINT('Ctrl Pts',(-0.218583333245964,-31.0409554079628,
0.00688589344525181));
#25510=CARTESIAN_POINT('Ctrl Pts',(-0.154135695578937,-31.0390631834155,
0.0076094008830069));
#25511=CARTESIAN_POINT('Ctrl Pts',(-0.0896831289015392,-31.0371710665288,
0.00800910169456626));
#25512=CARTESIAN_POINT('Ctrl Pts',(-0.0252287652082326,-31.0352790470325,
0.00808419108264913));
#25513=CARTESIAN_POINT('Ctrl Pts',(0.776084408831231,-31.0117569755852,
0.00901772160647289));
#25514=CARTESIAN_POINT('Ctrl Pts',(1.57767539358364,-30.9882499598179,-0.040225734453828));
#25515=CARTESIAN_POINT('Ctrl Pts',(2.37351994728936,-30.9647382478359,-0.138202170464043));
#25516=CARTESIAN_POINT('Ctrl Pts',(3.17524350119902,-30.9410528519869,-0.236902370285423));
#25517=CARTESIAN_POINT('Ctrl Pts',(3.97113436462418,-30.91736269016,-0.385057745378418));
#25518=CARTESIAN_POINT('Ctrl Pts',(4.7550424705764,-30.8936475288253,-0.581138340635346));
#25519=CARTESIAN_POINT('Ctrl Pts',(5.53123425344018,-30.8701658053713,-0.775288835651075));
#25520=CARTESIAN_POINT('Ctrl Pts',(6.2956771067797,-30.846659568977,-1.01642513179605));
#25521=CARTESIAN_POINT('Ctrl Pts',(7.04242384794333,-30.8231091630677,-1.30301743278261));
#25522=CARTESIAN_POINT('Ctrl Pts',(7.78742690933984,-30.7996137481802,-1.58894053071935));
#25523=CARTESIAN_POINT('Ctrl Pts',(8.51481554706081,-30.7760743638521,-1.92010711672359));
#25524=CARTESIAN_POINT('Ctrl Pts',(9.21872043262971,-30.7524715444232,-2.29496123484347));
#25525=CARTESIAN_POINT('Ctrl Pts',(9.71155070169669,-30.7359463233481,-2.55741069311734));
#25526=CARTESIAN_POINT('Ctrl Pts',(10.1928702548476,-30.7193900074393,-2.84127450266744));
#25527=CARTESIAN_POINT('Ctrl Pts',(10.6611487891437,-30.7027959604234,-3.14512769701434));
#25528=CARTESIAN_POINT('Ctrl Pts',(11.2647040405478,-30.6814082104306,-3.53675827085576));
#25529=CARTESIAN_POINT('Ctrl Pts',(11.8469410895532,-30.6600484869014,-3.96196267439111));
#25530=CARTESIAN_POINT('Ctrl Pts',(12.4044513716351,-30.6387132379267,-4.41776568005377));
#25531=CARTESIAN_POINT('Ctrl Pts',(12.9677228525888,-30.6171575147899,-4.8782788620959));
#25532=CARTESIAN_POINT('Ctrl Pts',(13.5057531589288,-30.5956267757331,-5.37002570057734));
#25533=CARTESIAN_POINT('Ctrl Pts',(14.015053471282,-30.5741173950722,-5.88989108385783));
#25534=CARTESIAN_POINT('Ctrl Pts',(14.5220021496823,-30.5527073314323,-6.40735605022009));
#25535=CARTESIAN_POINT('Ctrl Pts',(15.0004848976306,-30.5313184303016,-6.95267977967755));
#25536=CARTESIAN_POINT('Ctrl Pts',(15.4470972655258,-30.509947137932,-7.52275421962575));
#25537=CARTESIAN_POINT('Ctrl Pts',(15.7414809387478,-30.4958602921537,-7.89851767739296));
#25538=CARTESIAN_POINT('Ctrl Pts',(16.0220184524937,-30.4817810973588,-8.28503401549008));
#25539=CARTESIAN_POINT('Ctrl Pts',(16.2877455260912,-30.4677085385711,-8.68140679942509));
#25540=CARTESIAN_POINT('Ctrl Pts',(16.6918151229647,-30.4463095404209,-9.28413872601402));
#25541=CARTESIAN_POINT('Ctrl Pts',(17.0616364352108,-30.4249258865894,-9.90966164509701));
#25542=CARTESIAN_POINT('Ctrl Pts',(17.3956850867816,-30.4035540123788,-10.5535871704908));
#25543=CARTESIAN_POINT('Ctrl Pts',(17.6054109577157,-30.3901361018103,-10.9578631374641));
#25544=CARTESIAN_POINT('Ctrl Pts',(17.8010372699589,-30.3767228344944,-11.3693926004568));
#25545=CARTESIAN_POINT('Ctrl Pts',(17.9821972902482,-30.3633133285264,-11.7870887340827));
#25546=CARTESIAN_POINT('Ctrl Pts',(18.257209944695,-30.3429568291995,-12.4211785419616));
#25547=CARTESIAN_POINT('Ctrl Pts',(18.4991288541072,-30.322590799567,-13.0700494757156));
#25548=CARTESIAN_POINT('Ctrl Pts',(18.7065128719692,-30.3022187462805,-13.7299427050916));
#25549=CARTESIAN_POINT('Ctrl Pts',(18.9161813980602,-30.281622277806,-14.3971052097396));
#25550=CARTESIAN_POINT('Ctrl Pts',(19.0905495795318,-30.2610196522355,-15.0755333650372));
#25551=CARTESIAN_POINT('Ctrl Pts',(19.2281727129924,-30.240414493388,-15.7613137488685));
#25552=CARTESIAN_POINT('Ctrl Pts',(19.3532602967491,-30.2216861773822,-16.3846290959631));
#25553=CARTESIAN_POINT('Ctrl Pts',(19.4479922556427,-30.2029557685742,-17.0140174646577));
#25554=CARTESIAN_POINT('Ctrl Pts',(19.5113193116724,-30.1842259880032,-17.6465287467561));
#25555=CARTESIAN_POINT('Ctrl Pts',(19.5809843932022,-30.1636216559479,-18.3423442922521));
#25556=CARTESIAN_POINT('Ctrl Pts',(19.6126429767721,-30.1430180841754,-19.0419383815625));
#25557=CARTESIAN_POINT('Ctrl Pts',(19.6069045574958,-30.1224188952187,-19.7411847902695));
#25558=CARTESIAN_POINT('Ctrl Pts',(19.6012141299742,-30.1019919821407,-20.4345832362376));
#25559=CARTESIAN_POINT('Ctrl Pts',(19.5587498106427,-30.081569378876,-21.1276388969961));
#25560=CARTESIAN_POINT('Ctrl Pts',(19.4801555432454,-30.0611546178272,-21.8163383629692));
#25561=CARTESIAN_POINT('Ctrl Pts',(19.433581941507,-30.0490571839792,-22.2244497393816));
#25562=CARTESIAN_POINT('Ctrl Pts',(19.3743220837456,-30.0369625039586,-22.6310316776615));
#25563=CARTESIAN_POINT('Ctrl Pts',(19.3025178547912,-30.0248713128156,-23.0352526744459));
#25564=CARTESIAN_POINT('Ctrl Pts',(19.1777843533565,-30.0038673046988,-23.7374383397827));
#25565=CARTESIAN_POINT('Ctrl Pts',(19.0150722377643,-29.9828533888592,-24.4331845508079));
#25566=CARTESIAN_POINT('Ctrl Pts',(18.8149394936288,-29.9618363353956,-25.1181089537612));
#25567=CARTESIAN_POINT('Ctrl Pts',(18.6212056445175,-29.9414912655168,-25.7811340949378));
#25568=CARTESIAN_POINT('Ctrl Pts',(18.3924061787196,-29.9211432553939,-26.4340175272181));
#25569=CARTESIAN_POINT('Ctrl Pts',(18.1290937062397,-29.9007984467467,-27.0727814762795));
#25570=CARTESIAN_POINT('Ctrl Pts',(17.8570964609245,-29.8797826101006,-27.7326136251901));
#25571=CARTESIAN_POINT('Ctrl Pts',(17.5482717613883,-29.8587701894721,-28.3773785382991));
#25572=CARTESIAN_POINT('Ctrl Pts',(17.2052112542165,-29.8377679564253,-29.0034994511245));
#25573=CARTESIAN_POINT('Ctrl Pts',(16.8610967740351,-29.8167011989396,-29.6315439737187));
#25574=CARTESIAN_POINT('Ctrl Pts',(16.4825363220923,-29.7956446915398,-30.2408289613108));
#25575=CARTESIAN_POINT('Ctrl Pts',(16.0721918466266,-29.7746052726413,-30.8277690100707));
#25576=CARTESIAN_POINT('Ctrl Pts',(15.6675507777569,-29.7538582820993,-31.4065511379965));
#25577=CARTESIAN_POINT('Ctrl Pts',(15.2320036950352,-29.7331279081086,-31.9636044830186));
#25578=CARTESIAN_POINT('Ctrl Pts',(14.7681394479612,-29.7124207150657,-32.49552563815));
#25579=CARTESIAN_POINT('Ctrl Pts',(14.5777366920299,-29.703921015751,-32.7138637715889));
#25580=CARTESIAN_POINT('Ctrl Pts',(14.3825632582937,-29.6954252222128,-32.9279679389459));
#25581=CARTESIAN_POINT('Ctrl Pts',(14.1827996355349,-29.6869337889393,-33.1376048874878));
#25582=CARTESIAN_POINT('Ctrl Pts',(13.6435704315744,-29.6640125546259,-33.7034855184146));
#25583=CARTESIAN_POINT('Ctrl Pts',(13.0705170013829,-29.6410185724674,-34.2373469463584));
#25584=CARTESIAN_POINT('Ctrl Pts',(12.466983227531,-29.6179834336648,-34.7344985954592));
#25585=CARTESIAN_POINT('Ctrl Pts',(11.8738911811913,-29.5953468254052,-35.223049032371));
#25586=CARTESIAN_POINT('Ctrl Pts',(11.2513646195245,-29.5726704778518,-35.676147715926));
#25587=CARTESIAN_POINT('Ctrl Pts',(10.6042860489369,-29.5499844083137,-36.091373040523));
#25588=CARTESIAN_POINT('Ctrl Pts',(9.95237778954991,-29.5271290136566,-36.5096975391471));
#25589=CARTESIAN_POINT('Ctrl Pts',(9.27555030935968,-29.504263752531,-36.8895805192377));
#25590=CARTESIAN_POINT('Ctrl Pts',(8.57884056919725,-29.4814193075413,-37.2285756938906));
#25591=CARTESIAN_POINT('Ctrl Pts',(7.8906541969661,-29.4588543356214,-37.5634236886867));
#25592=CARTESIAN_POINT('Ctrl Pts',(7.18306987639644,-29.4363096706503,-37.8583775977661));
#25593=CARTESIAN_POINT('Ctrl Pts',(6.46097378512975,-29.4138148852741,-38.11111825515));
#25594=CARTESIAN_POINT('Ctrl Pts',(5.76257555525488,-29.3920583372492,-38.3555644304847));
#25595=CARTESIAN_POINT('Ctrl Pts',(5.05060323688631,-29.370348442846,-38.5605222491359));
#25596=CARTESIAN_POINT('Ctrl Pts',(4.32949550717748,-29.3487120250804,-38.7239362699529));
#25597=CARTESIAN_POINT('Ctrl Pts',(4.17428611856575,-29.3440550577026,-38.7591090870184));
#25598=CARTESIAN_POINT('Ctrl Pts',(4.01863585871631,-29.339397748176,-38.7923651195372));
#25599=CARTESIAN_POINT('Ctrl Pts',(3.86258849008325,-29.3347399881891,-38.8236832561804));
#25600=CARTESIAN_POINT('Ctrl Pts',(3.06627314564,-29.3109712711597,-38.9835008358471));
#25601=CARTESIAN_POINT('Ctrl Pts',(2.25961558464494,-29.2871908270678,-39.0928493515602));
#25602=CARTESIAN_POINT('Ctrl Pts',(1.44904799396281,-29.2633842359434,-39.151975058734));
#25603=CARTESIAN_POINT('Ctrl Pts',(0.629077565098515,-29.2393014808981,
-39.2117866426483));
#25604=CARTESIAN_POINT('Ctrl Pts',(-0.194893001154566,-29.2151919663496,
-39.2202036122916));
#25605=CARTESIAN_POINT('Ctrl Pts',(-1.01620074715477,-29.191040738548,-39.1775349058586));
#25606=CARTESIAN_POINT('Ctrl Pts',(-1.82810220052974,-29.1671661104948,
-39.1353548765877));
#25607=CARTESIAN_POINT('Ctrl Pts',(-2.63740043458361,-29.1432507151332,
-39.04325296302));
#25608=CARTESIAN_POINT('Ctrl Pts',(-3.43767089456687,-29.1192801292091,
-38.9015760708465));
#25609=CARTESIAN_POINT('Ctrl Pts',(-4.18582986419964,-29.0968704442798,
-38.7691248022197));
#25610=CARTESIAN_POINT('Ctrl Pts',(-4.92609796607781,-29.0744125188109,
-38.5933453272503));
#25611=CARTESIAN_POINT('Ctrl Pts',(-5.6532471986858,-29.0518946423172,-38.3745563476643));
#25612=CARTESIAN_POINT('Ctrl Pts',(-6.09723160245737,-29.0381456269557,
-38.240967683471));
#25613=CARTESIAN_POINT('Ctrl Pts',(-6.53632563464737,-29.0243742628299,
-38.0913453587827));
#25614=CARTESIAN_POINT('Ctrl Pts',(-6.96950985375102,-29.0105779089353,
-37.9263159537518));
#25615=CARTESIAN_POINT('Ctrl Pts',(-7.64667601948675,-28.9890110474111,
-37.6683371897294));
#25616=CARTESIAN_POINT('Ctrl Pts',(-8.30978211888302,-28.9675083548051,
-37.3723938655457));
#25617=CARTESIAN_POINT('Ctrl Pts',(-8.95482219844965,-28.9460506107532,
-37.0408047313754));
#25618=CARTESIAN_POINT('Ctrl Pts',(-9.60666183175359,-28.9243666744252,
-36.7057202203937));
#25619=CARTESIAN_POINT('Ctrl Pts',(-10.2400517742363,-28.9027286455343,
-36.3342350363065));
#25620=CARTESIAN_POINT('Ctrl Pts',(-10.8508820872419,-28.8811167940788,
-35.928790194383));
#25621=CARTESIAN_POINT('Ctrl Pts',(-11.4588060618634,-28.8596077720869,
-35.5252744641649));
#25622=CARTESIAN_POINT('Ctrl Pts',(-12.0443839026959,-28.8381246825606,
-35.0881221601891));
#25623=CARTESIAN_POINT('Ctrl Pts',(-12.6035985860414,-28.8166481049025,
-34.6197771642074));
#25624=CARTESIAN_POINT('Ctrl Pts',(-13.0300501467927,-28.8002702801875,
-34.2626219240919));
#25625=CARTESIAN_POINT('Ctrl Pts',(-13.4411710107574,-28.7838962427014,
-33.8873276024713));
#25626=CARTESIAN_POINT('Ctrl Pts',(-13.8351968543169,-28.7675173792224,
-33.4949891271604));
#25627=CARTESIAN_POINT('Ctrl Pts',(-14.3527734225312,-28.7460027600946,
-32.979629018302));
#25628=CARTESIAN_POINT('Ctrl Pts',(-14.8408517653677,-28.7244798125244,
-32.4348604444598));
#25629=CARTESIAN_POINT('Ctrl Pts',(-15.2970576315539,-28.7029290199076,
-31.8647675566898));
#25630=CARTESIAN_POINT('Ctrl Pts',(-15.5195222935104,-28.6924199709239,
-31.5867669193421));
#25631=CARTESIAN_POINT('Ctrl Pts',(-15.7344086404347,-28.6819043007662,
-31.3027444875139));
#25632=CARTESIAN_POINT('Ctrl Pts',(-15.9414458574553,-28.671379749767,-31.0131743097123));
#25633=CARTESIAN_POINT('Ctrl Pts',(-16.3435327024232,-28.6509400260937,
-30.450800255112));
#25634=CARTESIAN_POINT('Ctrl Pts',(-16.7163092258384,-28.630504942366,-29.8669768002412));
#25635=CARTESIAN_POINT('Ctrl Pts',(-17.0576255241798,-28.6100754410944,
-29.2651135504476));
#25636=CARTESIAN_POINT('Ctrl Pts',(-17.4101672337365,-28.5889740423663,
-28.6434558680202));
#25637=CARTESIAN_POINT('Ctrl Pts',(-17.7291445991483,-28.5678785994798,
-28.002552931731));
#25638=CARTESIAN_POINT('Ctrl Pts',(-18.0122303113186,-28.546790157254,-27.3462013666094));
#25639=CARTESIAN_POINT('Ctrl Pts',(-18.2953160234888,-28.5257017150283,
-26.6898498014878));
#25640=CARTESIAN_POINT('Ctrl Pts',(-18.5425095590165,-28.5046202736114,
-26.0180505194297));
#25641=CARTESIAN_POINT('Ctrl Pts',(-18.7515338665537,-28.4835468816312,
-25.3346266489695));
#25642=CARTESIAN_POINT('Ctrl Pts',(-18.9561358111097,-28.462919343005,-24.6656620940824));
#25643=CARTESIAN_POINT('Ctrl Pts',(-19.124166603778,-28.4422995169157,-23.9855606251763));
#25644=CARTESIAN_POINT('Ctrl Pts',(-19.2554248262062,-28.4216883886182,
-23.2984948519166));
#25645=CARTESIAN_POINT('Ctrl Pts',(-19.3855116443237,-28.4012612028128,
-22.6175607464004));
#25646=CARTESIAN_POINT('Ctrl Pts',(-19.4794793656789,-28.380842560301,-21.9297869981632));
#25647=CARTESIAN_POINT('Ctrl Pts',(-19.5371824990376,-28.3604334208145,
-21.2392327485729));
#25648=CARTESIAN_POINT('Ctrl Pts',(-19.5635126563089,-28.3511206535318,
-20.9241302413474));
#25649=CARTESIAN_POINT('Ctrl Pts',(-19.5822927439999,-28.3418098649073,
-20.6084486759565));
#25650=CARTESIAN_POINT('Ctrl Pts',(-19.5935124405702,-28.3325011461323,
-20.2925727312288));
#25651=CARTESIAN_POINT('Ctrl Pts',(-19.6184856844898,-28.3117814320925,
-19.5894835730988));
#25652=CARTESIAN_POINT('Ctrl Pts',(-19.6060230017276,-28.291051948208,-18.8847498601048));
#25653=CARTESIAN_POINT('Ctrl Pts',(-19.5558260792341,-28.2703171413108,
-18.1826042201182));
#25654=CARTESIAN_POINT('Ctrl Pts',(-19.505088502409,-28.2493590067153,-17.4728960033263));
#25655=CARTESIAN_POINT('Ctrl Pts',(-19.4157993088735,-28.2283954338188,
-16.7658328332148));
#25656=CARTESIAN_POINT('Ctrl Pts',(-19.2877015896208,-28.2074310147445,
-16.0657978478563));
#25657=CARTESIAN_POINT('Ctrl Pts',(-19.2727008160453,-28.2049759944248,
-15.9838208511418));
#25658=CARTESIAN_POINT('Ctrl Pts',(-19.2571679049908,-28.2025209625013,
-15.9019402389015));
#25659=CARTESIAN_POINT('Ctrl Pts',(-19.2411024906334,-28.2000659263485,
-15.820163051583));
#25660=CARTESIAN_POINT('Ctrl Pts',(-19.1042625662282,-28.1791547345122,
-15.1236118216087));
#25661=CARTESIAN_POINT('Ctrl Pts',(-18.9287848269043,-28.1582432358177,
-14.4345649298702));
#25662=CARTESIAN_POINT('Ctrl Pts',(-18.7164905963059,-28.137335987636,-13.7569724520684));
#25663=CARTESIAN_POINT('Ctrl Pts',(-18.5037796551887,-28.1163877007968,
-13.0780499338214));
#25664=CARTESIAN_POINT('Ctrl Pts',(-18.2541079314966,-28.095443681154,-12.4106277175577));
#25665=CARTESIAN_POINT('Ctrl Pts',(-17.9693567104132,-28.0745085134224,
-11.7586618202925));
#25666=CARTESIAN_POINT('Ctrl Pts',(-17.6887532276679,-28.0538782911709,
-11.1161925774645));
#25667=CARTESIAN_POINT('Ctrl Pts',(-17.3740852387066,-28.0332566648094,
-10.4887334118312));
#25668=CARTESIAN_POINT('Ctrl Pts',(-17.027194096718,-28.01264802236,-9.88004108183985));
#25669=CARTESIAN_POINT('Ctrl Pts',(-16.923776689728,-28.0065040419992,-9.69857382942892));
#25670=CARTESIAN_POINT('Ctrl Pts',(-16.8174955639896,-28.0003612156465,
-9.51877432217761));
#25671=CARTESIAN_POINT('Ctrl Pts',(-16.7084001346685,-27.9942196595904,
-9.34074144476516));
#25672=CARTESIAN_POINT('Ctrl Pts',(-16.3095782794627,-27.9717678777389,
-8.68990388998254));
#25673=CARTESIAN_POINT('Ctrl Pts',(-15.8728246197683,-27.9492878957582,
-8.06210389304642));
#25674=CARTESIAN_POINT('Ctrl Pts',(-15.4003540359652,-27.926795605099,-7.46224481665762));
#25675=CARTESIAN_POINT('Ctrl Pts',(-15.3305153061124,-27.9234708838042,
-7.37357602452161));
#25676=CARTESIAN_POINT('Ctrl Pts',(-15.2598962686631,-27.9201458935823,
-7.28551771991996));
#25677=CARTESIAN_POINT('Ctrl Pts',(-15.1885041717544,-27.9168206857679,
-7.19808572496845));
#25678=CARTESIAN_POINT('Ctrl Pts',(-14.7067017138027,-27.8943799203671,
-6.60803511859449));
#25679=CARTESIAN_POINT('Ctrl Pts',(-14.1896864146138,-27.87192924471,-6.04651138273729));
#25680=CARTESIAN_POINT('Ctrl Pts',(-13.6416837691097,-27.8494844379363,
-5.51675905802385));
#25681=CARTESIAN_POINT('Ctrl Pts',(-13.0896602631277,-27.8268749468546,
-4.98311978093351));
#25682=CARTESIAN_POINT('Ctrl Pts',(-12.5061936707702,-27.8042714105054,
-4.48172058657563));
#25683=CARTESIAN_POINT('Ctrl Pts',(-11.8956482594947,-27.7816899622303,
-4.01584938848365));
#25684=CARTESIAN_POINT('Ctrl Pts',(-11.2928001514204,-27.7593932040879,
-3.55585154853698));
#25685=CARTESIAN_POINT('Ctrl Pts',(-10.6635524823983,-27.7371179791604,
-3.13049213899758));
#25686=CARTESIAN_POINT('Ctrl Pts',(-10.0121393731678,-27.7148798375905,
-2.742898715555));
#25687=CARTESIAN_POINT('Ctrl Pts',(-9.43998732065645,-27.695347534413,-2.40246594007005));
#25688=CARTESIAN_POINT('Ctrl Pts',(-8.85073644487099,-27.6758438385488,
-2.09116762589529));
#25689=CARTESIAN_POINT('Ctrl Pts',(-8.24726993186228,-27.6563793159796,
-1.81109290516742));
#25690=CARTESIAN_POINT('Ctrl Pts',(-8.01707102627085,-27.6489543608302,
-1.70425533786988));
#25691=CARTESIAN_POINT('Ctrl Pts',(-7.78476127505765,-27.6415275602482,
-1.60193371619635));
#25692=CARTESIAN_POINT('Ctrl Pts',(-7.55049769750073,-27.6340986193301,
-1.50424678011936));
#25693=CARTESIAN_POINT('Ctrl Pts',(-6.79415109386537,-27.6101134386606,
-1.18885339676926));
#25694=CARTESIAN_POINT('Ctrl Pts',(-6.01743595615164,-27.5861059487136,
-0.921775515505734));
#25695=CARTESIAN_POINT('Ctrl Pts',(-5.2268739784958,-27.5620662083048,-0.704058701819957));
#25696=CARTESIAN_POINT('Ctrl Pts',(-4.42719874404038,-27.5377493481585,
-0.48383214280265));
#25697=CARTESIAN_POINT('Ctrl Pts',(-3.61335672684611,-27.5133994874873,
-0.314111357037492));
#25698=CARTESIAN_POINT('Ctrl Pts',(-2.7921146315245,-27.4890063341207,-0.195927053308959));
#25699=CARTESIAN_POINT('Ctrl Pts',(-1.98085005166471,-27.4649095404587,
-0.0791786059795469));
#25700=CARTESIAN_POINT('Ctrl Pts',(-1.16236521592295,-27.4407704965673,
-0.0127218967315039));
#25701=CARTESIAN_POINT('Ctrl Pts',(-0.343182715508882,-27.4165793176668,
0.00249931952372895));
#25702=CARTESIAN_POINT('Ctrl Pts',(0.395291779693949,-27.3947715170633,
0.0162209016922622));
#25703=CARTESIAN_POINT('Ctrl Pts',(1.13433271159468,-27.372921346641,-0.0116940022496896));
#25704=CARTESIAN_POINT('Ctrl Pts',(1.86917283068772,-27.351021626748,-0.0819021610326764));
#25705=CARTESIAN_POINT('Ctrl Pts',(2.23642863029152,-27.3400766620796,-0.116990546686388));
#25706=CARTESIAN_POINT('Ctrl Pts',(2.60263539786199,-27.329119322274,-0.162642245138586));
#25707=CARTESIAN_POINT('Ctrl Pts',(2.96722728434095,-27.3181487198311,-0.218648975667809));
#25708=CARTESIAN_POINT('Ctrl Pts',(3.68742145623685,-27.2964780128447,-0.329281500444022));
#25709=CARTESIAN_POINT('Ctrl Pts',(4.40172999738178,-27.2748961686939,-0.480559865789552));
#25710=CARTESIAN_POINT('Ctrl Pts',(5.10570049947978,-27.2533713882844,-0.670953799921541));
#25711=CARTESIAN_POINT('Ctrl Pts',(5.81707751446977,-27.2316201444604,-0.863350879247122));
#25712=CARTESIAN_POINT('Ctrl Pts',(6.51789695129225,-27.209927183686,-1.09569036951345));
#25713=CARTESIAN_POINT('Ctrl Pts',(7.20358452254609,-27.188259825913,-1.36634314767492));
#25714=CARTESIAN_POINT('Ctrl Pts',(7.88600480593639,-27.166695712676,-1.635706270643));
#25715=CARTESIAN_POINT('Ctrl Pts',(8.55343636230494,-27.1451569643842,-1.94301777677316));
#25716=CARTESIAN_POINT('Ctrl Pts',(9.20140163632614,-27.1236113646218,-2.28663170928629));
#25717=CARTESIAN_POINT('Ctrl Pts',(9.76590087843339,-27.1048411075969,-2.5859838694374));
#25718=CARTESIAN_POINT('Ctrl Pts',(10.3156260598507,-27.0860656491655,-2.912887556639));
#25719=CARTESIAN_POINT('Ctrl Pts',(10.847642484723,-27.0672636692607,-3.26623512510873));
#25720=CARTESIAN_POINT('Ctrl Pts',(11.4584681783036,-27.045676492852,-3.67192518183454));
#25721=CARTESIAN_POINT('Ctrl Pts',(12.045948871061,-27.0240543480531,-4.11247325517712));
#25722=CARTESIAN_POINT('Ctrl Pts',(12.6069426812886,-27.0023650038987,-4.584296114115));
#25723=CARTESIAN_POINT('Ctrl Pts',(12.8047660999393,-26.9947166838447,-4.75067515297606));
#25724=CARTESIAN_POINT('Ctrl Pts',(12.9992963817992,-26.9870600086272,-4.92094304759264));
#25725=CARTESIAN_POINT('Ctrl Pts',(13.1903972984305,-26.979393569757,-5.09494244020679));
#25726=CARTESIAN_POINT('Ctrl Pts',(13.7024432504036,-26.9588517060197,-5.56116565987748));
#25727=CARTESIAN_POINT('Ctrl Pts',(14.190214680321,-26.9383267874383,-6.05465627595582));
#25728=CARTESIAN_POINT('Ctrl Pts',(14.6509223139973,-26.917817497841,-6.57247461999134));
#25729=CARTESIAN_POINT('Ctrl Pts',(15.116168758415,-26.8971061543224,-7.09539441946228));
#25730=CARTESIAN_POINT('Ctrl Pts',(15.5538148733915,-26.876410749806,-7.64312301243457));
#25731=CARTESIAN_POINT('Ctrl Pts',(15.9610192703923,-26.85572994889,-8.21258986387662));
#25732=CARTESIAN_POINT('Ctrl Pts',(16.3672200594498,-26.8351001184847,-8.78065319055378));
#25733=CARTESIAN_POINT('Ctrl Pts',(16.7431284206375,-26.814484820248,-9.37034702901481));
#25734=CARTESIAN_POINT('Ctrl Pts',(17.0859639165256,-26.7938827407727,-9.97859119349962));
#25735=CARTESIAN_POINT('Ctrl Pts',(17.1471609954883,-26.7902052129216,-10.0871644497959));
#25736=CARTESIAN_POINT('Ctrl Pts',(17.2073043821322,-26.7865281062845,-10.1963287124935));
#25737=CARTESIAN_POINT('Ctrl Pts',(17.2663784185438,-26.782851413416,-10.3060663812273));
#25738=CARTESIAN_POINT('Ctrl Pts',(17.5986344024348,-26.7621722236959,-10.9232748760215));
#25739=CARTESIAN_POINT('Ctrl Pts',(17.8970586287013,-26.7415061227849,-11.5586234903227));
#25740=CARTESIAN_POINT('Ctrl Pts',(18.1606382320053,-26.7208517885425,-12.2080330439646));
#25741=CARTESIAN_POINT('Ctrl Pts',(18.4217803457148,-26.7003884581721,-12.8514370910737));
#25742=CARTESIAN_POINT('Ctrl Pts',(18.6487192149033,-26.6799366780216,-13.5086423162583));
#25743=CARTESIAN_POINT('Ctrl Pts',(18.840520287298,-26.6594951640873,-14.1756766656372));
#25744=CARTESIAN_POINT('Ctrl Pts',(18.9010781993446,-26.6530411052676,-14.3862813664215));
#25745=CARTESIAN_POINT('Ctrl Pts',(18.958133706795,-26.6465880698633,-14.5978659224099));
#25746=CARTESIAN_POINT('Ctrl Pts',(19.0116584790789,-26.6401360174676,-14.8103054296099));
#25747=CARTESIAN_POINT('Ctrl Pts',(19.1825246947909,-26.6195392408838,-15.4884724374103));
#25748=CARTESIAN_POINT('Ctrl Pts',(19.317571085235,-26.5989327184083,-16.1760052187113));
#25749=CARTESIAN_POINT('Ctrl Pts',(19.4156950697493,-26.5783199223103,-16.8688821746538));
#25750=CARTESIAN_POINT('Ctrl Pts',(19.5148647742706,-26.5574874529757,-17.5691432100213));
#25751=CARTESIAN_POINT('Ctrl Pts',(19.5763205845727,-26.5366485755885,-18.274862059759));
#25752=CARTESIAN_POINT('Ctrl Pts',(19.5989721586037,-26.5158068746188,-18.9818651668065));
#25753=CARTESIAN_POINT('Ctrl Pts',(19.6049378902318,-26.5103178081862,-19.1680681561059));
#25754=CARTESIAN_POINT('Ctrl Pts',(19.6082122960651,-26.5048285459002,-19.3543601487898));
#25755=CARTESIAN_POINT('Ctrl Pts',(19.6087760450386,-26.4993391532427,-19.540664770871));
#25756=CARTESIAN_POINT('Ctrl Pts',(19.6109125638981,-26.4785352289933,-20.2467296284727));
#25757=CARTESIAN_POINT('Ctrl Pts',(19.5741120857361,-26.4577294322311,-20.9529757616029));
#25758=CARTESIAN_POINT('Ctrl Pts',(19.4993794771062,-26.4369253273346,-21.655238848722));
#25759=CARTESIAN_POINT('Ctrl Pts',(19.4245800657544,-26.4161026258595,-22.3581296817014));
#25760=CARTESIAN_POINT('Ctrl Pts',(19.3117809021353,-26.3952816192762,-23.0570294170897));
#25761=CARTESIAN_POINT('Ctrl Pts',(19.1620407213644,-26.3744658815304,-23.7477719138907));
#25762=CARTESIAN_POINT('Ctrl Pts',(19.0145538995006,-26.3539633885517,-24.4281198008441));
#25763=CARTESIAN_POINT('Ctrl Pts',(18.8312298421315,-26.3334660070278,-25.1005532883067));
#25764=CARTESIAN_POINT('Ctrl Pts',(18.613125468235,-26.3129771519732,-25.7611134950273));
#25765=CARTESIAN_POINT('Ctrl Pts',(18.5730638041362,-26.3092137353378,-25.8824459591401));
#25766=CARTESIAN_POINT('Ctrl Pts',(18.5318288118558,-26.305450606375,-26.0033779132198));
#25767=CARTESIAN_POINT('Ctrl Pts',(18.4894271970077,-26.3016877862482,-26.1238849392328));
#25768=CARTESIAN_POINT('Ctrl Pts',(18.2390775782405,-26.2794711657821,-26.8353882187467));
#25769=CARTESIAN_POINT('Ctrl Pts',(17.947832439655,-26.2572455542059,-27.5327116221501));
#25770=CARTESIAN_POINT('Ctrl Pts',(17.6168675577749,-26.2350191723893,-28.2107884947905));
#25771=CARTESIAN_POINT('Ctrl Pts',(17.5219537259672,-26.2286451092155,-28.4052468127754));
#25772=CARTESIAN_POINT('Ctrl Pts',(17.423773581034,-26.2222709826975,-28.5981222421764));
#25773=CARTESIAN_POINT('Ctrl Pts',(17.3223556391187,-26.2158969867387,-28.789295311864));
#25774=CARTESIAN_POINT('Ctrl Pts',(16.9694703485817,-26.1937185696526,-29.4544849515428));
#25775=CARTESIAN_POINT('Ctrl Pts',(16.5773809815534,-26.1715417330054,-30.0990627410725));
#25776=CARTESIAN_POINT('Ctrl Pts',(16.1494907045658,-26.1493746468586,-30.7191548837551));
#25777=CARTESIAN_POINT('Ctrl Pts',(15.7187807825463,-26.1270614874831,-31.3433332135363));
#25778=CARTESIAN_POINT('Ctrl Pts',(15.2517971445171,-26.1047582071999,-31.9427013265439));
#25779=CARTESIAN_POINT('Ctrl Pts',(14.7520581152039,-26.0824731444676,-32.5133323527366));
#25780=CARTESIAN_POINT('Ctrl Pts',(14.258863000078,-26.0604798971223,-33.0764911579319));
#25781=CARTESIAN_POINT('Ctrl Pts',(13.7337654172586,-26.0385043929149,-33.6116598728509));
#25782=CARTESIAN_POINT('Ctrl Pts',(13.1801835809217,-26.0165546583558,-34.1150981147404));
#25783=CARTESIAN_POINT('Ctrl Pts',(12.7369218343259,-25.9989791581508,-34.5182090908513));
#25784=CARTESIAN_POINT('Ctrl Pts',(12.2753983396323,-25.9814201801352,-34.9009767102434));
#25785=CARTESIAN_POINT('Ctrl Pts',(11.7973805994437,-25.9638818534667,-35.2615013438382));
#25786=CARTESIAN_POINT('Ctrl Pts',(11.5192693189549,-25.9536780344923,-35.471254997452));
#25787=CARTESIAN_POINT('Ctrl Pts',(11.2355014369603,-25.9434697926821,-35.6735473917176));
#25788=CARTESIAN_POINT('Ctrl Pts',(10.9464144719,-25.9332568320233,-35.867997488179));
#25789=CARTESIAN_POINT('Ctrl Pts',(10.2671287123589,-25.9092587982939,-36.3249090664652));
#25790=CARTESIAN_POINT('Ctrl Pts',(9.55847170908846,-25.8852347098438,-36.7385173366394));
#25791=CARTESIAN_POINT('Ctrl Pts',(8.82661180779008,-25.8611807245488,-37.1065223934602));
#25792=CARTESIAN_POINT('Ctrl Pts',(8.0863851517014,-25.8368517497423,-37.4787345506653));
#25793=CARTESIAN_POINT('Ctrl Pts',(7.32242309278993,-25.8124921894916,-37.8042944470945));
#25794=CARTESIAN_POINT('Ctrl Pts',(6.54113740384836,-25.7880980783359,-38.0808677995068));
#25795=CARTESIAN_POINT('Ctrl Pts',(5.76931447358142,-25.7639994232345,-38.354091356925));
#25796=CARTESIAN_POINT('Ctrl Pts',(4.98058609457054,-25.739867047809,-38.5795076139283));
#25797=CARTESIAN_POINT('Ctrl Pts',(4.18114637606763,-25.7156971565989,-38.7549143280502));
#25798=CARTESIAN_POINT('Ctrl Pts',(3.45711661617799,-25.6938071752478,-38.9137751879367));
#25799=CARTESIAN_POINT('Ctrl Pts',(2.72430166932875,-25.6718864213841,-39.0316166180536));
#25800=CARTESIAN_POINT('Ctrl Pts',(1.98730108349139,-25.6499321100694,-39.106839562122));
#25801=CARTESIAN_POINT('Ctrl Pts',(1.71447580662238,-25.6418049916139,-39.1346858365169));
#25802=CARTESIAN_POINT('Ctrl Pts',(1.44107688180872,-25.6336732749954,-39.1566922297217));
#25803=CARTESIAN_POINT('Ctrl Pts',(1.16734931619893,-25.6255368205349,-39.1728968296406));
#25804=CARTESIAN_POINT('Ctrl Pts',(0.431428316795891,-25.6036618307621,
-39.2164631593256));
#25805=CARTESIAN_POINT('Ctrl Pts',(-0.307311191517989,-25.5818820746388,
-39.2179570385792));
#25806=CARTESIAN_POINT('Ctrl Pts',(-1.04404315135407,-25.5601597804889,
-39.178038618613));
#25807=CARTESIAN_POINT('Ctrl Pts',(-1.78854046129014,-25.538208527602,-39.1376994479215));
#25808=CARTESIAN_POINT('Ctrl Pts',(-2.53098672180337,-25.5163159689089,
-39.0550708359671));
#25809=CARTESIAN_POINT('Ctrl Pts',(-3.26641458981547,-25.4944432277524,
-38.9308864973147));
#25810=CARTESIAN_POINT('Ctrl Pts',(-3.9981067454323,-25.4726815923533,-38.8073329710008));
#25811=CARTESIAN_POINT('Ctrl Pts',(-4.72285081453126,-25.4509395785239,
-38.6426453823527));
#25812=CARTESIAN_POINT('Ctrl Pts',(-5.4357807463412,-25.4291788538891,-38.4375901822197));
#25813=CARTESIAN_POINT('Ctrl Pts',(-6.11625597539003,-25.4084087425228,
-38.2418697080857));
#25814=CARTESIAN_POINT('Ctrl Pts',(-6.78596783690434,-25.3876215808115,
-38.0093739437349));
#25815=CARTESIAN_POINT('Ctrl Pts',(-7.44071695607095,-25.3667839971433,
-37.7408001345121));
#25816=CARTESIAN_POINT('Ctrl Pts',(-8.1260140046868,-25.344974216618,-37.4596957642914));
#25817=CARTESIAN_POINT('Ctrl Pts',(-8.79491884844324,-25.3231091855138,
-37.1390691956885));
#25818=CARTESIAN_POINT('Ctrl Pts',(-9.44354829773663,-25.301150730229,-36.7819063095222));
#25819=CARTESIAN_POINT('Ctrl Pts',(-9.5804974422479,-25.2965145058495,-36.7064963019055));
#25820=CARTESIAN_POINT('Ctrl Pts',(-9.71654291602005,-25.2918741175705,
-36.6294576178121));
#25821=CARTESIAN_POINT('Ctrl Pts',(-9.85164845938166,-25.2872292077322,
-36.5508184400047));
#25822=CARTESIAN_POINT('Ctrl Pts',(-10.4521898207327,-25.2665826790386,
-36.2012689121247));
#25823=CARTESIAN_POINT('Ctrl Pts',(-11.0345661847923,-25.2459595732953,
-35.8196899097095));
#25824=CARTESIAN_POINT('Ctrl Pts',(-11.5954344198567,-25.2253573661566,
-35.4084426942769));
#25825=CARTESIAN_POINT('Ctrl Pts',(-12.1619160846154,-25.2045489625638,
-34.9930795257801));
#25826=CARTESIAN_POINT('Ctrl Pts',(-12.7064561782373,-25.1837618788476,
-34.5474518158298));
#25827=CARTESIAN_POINT('Ctrl Pts',(-13.2256323590464,-25.1629935449441,
-34.0740409241339));
#25828=CARTESIAN_POINT('Ctrl Pts',(-13.7434251977205,-25.1422805481542,
-33.6018914332068));
#25829=CARTESIAN_POINT('Ctrl Pts',(-14.2359884036128,-25.1215862021087,
-33.1021072272978));
#25830=CARTESIAN_POINT('Ctrl Pts',(-14.6999598116568,-25.1009079758555,
-32.5771893171723));
#25831=CARTESIAN_POINT('Ctrl Pts',(-14.8403915785829,-25.0946492284429,
-32.4183106700573));
#25832=CARTESIAN_POINT('Ctrl Pts',(-14.978204286856,-25.0883919578735,-32.2571297352767));
#25833=CARTESIAN_POINT('Ctrl Pts',(-15.1133054554545,-25.0821360941683,
-32.0937164469681));
#25834=CARTESIAN_POINT('Ctrl Pts',(-15.5615888640538,-25.0613783173512,
-31.5514897093806));
#25835=CARTESIAN_POINT('Ctrl Pts',(-15.9800146196576,-25.0406360297538,
-30.9846832122395));
#25836=CARTESIAN_POINT('Ctrl Pts',(-16.3667776372499,-25.0199066788017,
-30.3971431039865));
#25837=CARTESIAN_POINT('Ctrl Pts',(-16.7498269299078,-24.9993763724946,
-29.8152445960176));
#25838=CARTESIAN_POINT('Ctrl Pts',(-17.1018183570894,-24.978858755827,-29.2130096031265));
#25839=CARTESIAN_POINT('Ctrl Pts',(-17.421047420352,-24.9583513513006,-28.5941876165873));
#25840=CARTESIAN_POINT('Ctrl Pts',(-17.4759158011903,-24.9548265842569,
-28.4878258709446));
#25841=CARTESIAN_POINT('Ctrl Pts',(-17.5298164410836,-24.9513021189014,
-28.3809741264039));
#25842=CARTESIAN_POINT('Ctrl Pts',(-17.5827408418865,-24.9477779426552,
-28.2736514321917));
#25843=CARTESIAN_POINT('Ctrl Pts',(-17.8904438608261,-24.927288345158,-27.649676167308));
#25844=CARTESIAN_POINT('Ctrl Pts',(-18.1654377558289,-24.9067889846091,
-27.0091834519463));
#25845=CARTESIAN_POINT('Ctrl Pts',(-18.4058802651654,-24.8862833494469,
-26.3558434089784));
#25846=CARTESIAN_POINT('Ctrl Pts',(-18.6489187990028,-24.8655563177794,
-25.6954493439756));
#25847=CARTESIAN_POINT('Ctrl Pts',(-18.8566553420118,-24.8448228752749,
-25.0219298203622));
#25848=CARTESIAN_POINT('Ctrl Pts',(-19.0272296654364,-24.8240866245886,
-24.3391066572262));
#25849=CARTESIAN_POINT('Ctrl Pts',(-19.0970492056386,-24.81559885539,-24.0596132473601));
#25850=CARTESIAN_POINT('Ctrl Pts',(-19.160643000727,-24.8071106156998,-23.7785613726009));
#25851=CARTESIAN_POINT('Ctrl Pts',(-19.2178857825862,-24.7986221525839,
-23.496214150073));
#25852=CARTESIAN_POINT('Ctrl Pts',(-19.357537486136,-24.7779133698141,-22.8073889508447));
#25853=CARTESIAN_POINT('Ctrl Pts',(-19.4593853389564,-24.7572032572507,
-22.1108535964847));
#25854=CARTESIAN_POINT('Ctrl Pts',(-19.5236030121348,-24.7364954023713,
-21.4108330640989));
#25855=CARTESIAN_POINT('Ctrl Pts',(-19.5893644994481,-24.7152897238012,
-20.6939838062367));
#25856=CARTESIAN_POINT('Ctrl Pts',(-19.6156646034813,-24.694086412771,-19.9734808188049));
#25857=CARTESIAN_POINT('Ctrl Pts',(-19.602746206707,-24.6728893217605,-19.2538605910604));
#25858=CARTESIAN_POINT('Ctrl Pts',(-19.5898278099328,-24.65169223075,-18.5342403633159));
#25859=CARTESIAN_POINT('Ctrl Pts',(-19.5376909662578,-24.6305013597594,
-17.8155039600128));
#25860=CARTESIAN_POINT('Ctrl Pts',(-19.4466348319987,-24.6093205612685,
-17.102171402485));
#25861=CARTESIAN_POINT('Ctrl Pts',(-19.3522994001129,-24.5873769570338,
-16.3631488705037));
#25862=CARTESIAN_POINT('Ctrl Pts',(-19.2161060076135,-24.5654242471021,
-15.629252181313));
#25863=CARTESIAN_POINT('Ctrl Pts',(-19.0382078760926,-24.5434694093552,
-14.9054963016151));
#25864=CARTESIAN_POINT('Ctrl Pts',(-18.9618009675967,-24.5340398483787,
-14.5946445304317));
#25865=CARTESIAN_POINT('Ctrl Pts',(-18.8777014873379,-24.5246098948884,
-14.2856635802382));
#25866=CARTESIAN_POINT('Ctrl Pts',(-18.7859244807443,-24.5151801017592,
-13.9789512036165));
#25867=CARTESIAN_POINT('Ctrl Pts',(-18.5725713210412,-24.4932587487523,
-13.2659397740537));
#25868=CARTESIAN_POINT('Ctrl Pts',(-18.3177236893151,-24.4713382622182,
-12.565188840151));
#25869=CARTESIAN_POINT('Ctrl Pts',(-18.0238791626443,-24.4494255890482,
-11.8810126822716));
#25870=CARTESIAN_POINT('Ctrl Pts',(-17.7284210230719,-24.4273925849925,
-11.1930794509229));
#25871=CARTESIAN_POINT('Ctrl Pts',(-17.393536949578,-24.4053674801551,-10.5219044211119));
#25872=CARTESIAN_POINT('Ctrl Pts',(-17.0218162667456,-24.383357340056,-9.87185711395226));
#25873=CARTESIAN_POINT('Ctrl Pts',(-16.655252531582,-24.3616525505761,-9.23082802961457));
#25874=CARTESIAN_POINT('Ctrl Pts',(-16.2528677398154,-24.3399623132556,
-8.61034529607368));
#25875=CARTESIAN_POINT('Ctrl Pts',(-15.8171861688234,-24.3182934102905,
-8.01457103625184));
#25876=CARTESIAN_POINT('Ctrl Pts',(-15.5024167102011,-24.3026381489497,
-7.58413845954631));
#25877=CARTESIAN_POINT('Ctrl Pts',(-15.1702681549212,-24.2869940236479,
-7.16660246168718));
#25878=CARTESIAN_POINT('Ctrl Pts',(-14.8217036858679,-24.271363595461,-6.76351986127803));
#25879=CARTESIAN_POINT('Ctrl Pts',(-14.5320492284055,-24.2583748269596,
-6.42856124587139));
#25880=CARTESIAN_POINT('Ctrl Pts',(-14.2309595919852,-24.2453754040673,
-6.10344230084629));
#25881=CARTESIAN_POINT('Ctrl Pts',(-13.9189595428338,-24.2323663065781,
-5.78906759086447));
#25882=CARTESIAN_POINT('Ctrl Pts',(-13.347191018516,-24.2085259498399,-5.21294728415931));
#25883=CARTESIAN_POINT('Ctrl Pts',(-12.7387782795528,-24.1846531010088,
-4.67291228520177));
#25884=CARTESIAN_POINT('Ctrl Pts',(-12.0991711544694,-24.160753806434,-4.17234621122534));
#25885=CARTESIAN_POINT('Ctrl Pts',(-11.4525665037985,-24.1365930452202,
-3.66630376937632));
#25886=CARTESIAN_POINT('Ctrl Pts',(-10.7740820248607,-24.1124052568274,
-3.20059924658448));
#25887=CARTESIAN_POINT('Ctrl Pts',(-10.0693898111588,-24.0881967043264,
-2.77869377973367));
#25888=CARTESIAN_POINT('Ctrl Pts',(-9.37316371653919,-24.0642789915483,
-2.3618570533264));
#25889=CARTESIAN_POINT('Ctrl Pts',(-8.65135678033239,-24.0403410109507,
-1.9877738092594));
#25890=CARTESIAN_POINT('Ctrl Pts',(-7.90946560181158,-24.0163888125089,
-1.65973970806224));
#25891=CARTESIAN_POINT('Ctrl Pts',(-7.21158145428698,-23.9938573954025,
-1.35116372589539));
#25892=CARTESIAN_POINT('Ctrl Pts',(-6.49592592266541,-23.9713133974372,
-1.08333592421356));
#25893=CARTESIAN_POINT('Ctrl Pts',(-5.76708493820934,-23.9487618587569,
-0.858958793503144));
#25894=CARTESIAN_POINT('Ctrl Pts',(-5.59541312161829,-23.9434500504274,
-0.80610881600182));
#25895=CARTESIAN_POINT('Ctrl Pts',(-5.423009802725,-23.9381378237524,-0.755669268277697));
#25896=CARTESIAN_POINT('Ctrl Pts',(-5.24994472448836,-23.9328252446082,
-0.707643272149029));
#25897=CARTESIAN_POINT('Ctrl Pts',(-4.52111439821913,-23.9104523382397,
-0.505391016613101));
#25898=CARTESIAN_POINT('Ctrl Pts',(-3.7800921013914,-23.8881664164938,-0.345944207293141));
#25899=CARTESIAN_POINT('Ctrl Pts',(-3.03211725841956,-23.8659291460703,
-0.229620461134117));
#25900=CARTESIAN_POINT('Ctrl Pts',(-2.28112244328185,-23.8436020919618,
-0.112827054158381));
#25901=CARTESIAN_POINT('Ctrl Pts',(-1.52311988673896,-23.8213240953111,
-0.0395053064344975));
#25902=CARTESIAN_POINT('Ctrl Pts',(-0.763410450444446,-23.7990563952509,
-0.00992242670386961));
#25903=CARTESIAN_POINT('Ctrl Pts',(-0.00815917115822806,-23.7769193673903,
0.0194868536000617));
#25904=CARTESIAN_POINT('Ctrl Pts',(0.748778089368944,-23.7547925181748,
0.00566950598880184));
#25905=CARTESIAN_POINT('Ctrl Pts',(1.50221032077023,-23.7326376912738,-0.0515891051628342));
#25906=CARTESIAN_POINT('Ctrl Pts',(2.25539441657246,-23.7104901608502,-0.108828858746149));
#25907=CARTESIAN_POINT('Ctrl Pts',(3.00507495677178,-23.6883146641742,-0.209480912079726));
#25908=CARTESIAN_POINT('Ctrl Pts',(3.74609634591477,-23.6660730420822,-0.353717304317223));
#25909=CARTESIAN_POINT('Ctrl Pts',(4.48638943279106,-23.64385327985,-0.497811935880943));
#25910=CARTESIAN_POINT('Ctrl Pts',(5.21803978676712,-23.6215675056555,-0.685404187237153));
#25911=CARTESIAN_POINT('Ctrl Pts',(5.93641942713294,-23.599177808137,-0.914211695540908));
#25912=CARTESIAN_POINT('Ctrl Pts',(5.98231458530522,-23.5977473963446,-0.928829532955202));
#25913=CARTESIAN_POINT('Ctrl Pts',(6.02815559409359,-23.5963165604856,-0.943615584619511));
#25914=CARTESIAN_POINT('Ctrl Pts',(6.07394125332551,-23.5948852907221,-0.95856925224528));
#25915=CARTESIAN_POINT('Ctrl Pts',(6.7387625816764,-23.5741028299834,-1.17570093368125));
#25916=CARTESIAN_POINT('Ctrl Pts',(7.39237035219228,-23.5533601297863,-1.42849803495803));
#25917=CARTESIAN_POINT('Ctrl Pts',(8.03095366867691,-23.5326473592163,-1.71525807470603));
#25918=CARTESIAN_POINT('Ctrl Pts',(8.67607795607657,-23.5117224289697,-2.00495538047894));
#25919=CARTESIAN_POINT('Ctrl Pts',(9.30586758632591,-23.4908280472411,-2.32931453268475));
#25920=CARTESIAN_POINT('Ctrl Pts',(9.91640870285282,-23.4699541339286,-2.6865289996321));
#25921=CARTESIAN_POINT('Ctrl Pts',(10.5251447096924,-23.449141935875,-3.04268733575173));
#25922=CARTESIAN_POINT('Ctrl Pts',(11.1147450757447,-23.428350087103,-3.43150647709997));
#25923=CARTESIAN_POINT('Ctrl Pts',(11.6813578312556,-23.4075686192581,-3.85115242719724));
#25924=CARTESIAN_POINT('Ctrl Pts',(11.9167670865013,-23.3989345921898,-4.02550173299456));
#25925=CARTESIAN_POINT('Ctrl Pts',(12.1482087652687,-23.3903023571361,-4.20517168375926));
#25926=CARTESIAN_POINT('Ctrl Pts',(12.3754084942954,-23.3816711995298,-4.39002886113818));
#25927=CARTESIAN_POINT('Ctrl Pts',(12.9282262813,-23.3606700413521,-4.83981960758098));
#25928=CARTESIAN_POINT('Ctrl Pts',(13.4559269339322,-23.3396752620165,-5.32032233609841));
#25929=CARTESIAN_POINT('Ctrl Pts',(13.9559032884888,-23.3186765685685,-5.82797965796578));
#25930=CARTESIAN_POINT('Ctrl Pts',(14.4558796430454,-23.2976778751205,-6.33563697983315));
#25931=CARTESIAN_POINT('Ctrl Pts',(14.928131220487,-23.2766752667462,-6.87044804617252));
#25932=CARTESIAN_POINT('Ctrl Pts',(15.3701015522696,-23.2556584563933,-7.42883656403902));
#25933=CARTESIAN_POINT('Ctrl Pts',(15.798921946369,-23.2352669589327,-7.9706113554064));
#25934=CARTESIAN_POINT('Ctrl Pts',(16.1996147095125,-23.2148733209398,-8.53511455381535));
#25935=CARTESIAN_POINT('Ctrl Pts',(16.5697020172048,-23.1944807267392,-9.11917257308859));
#25936=CARTESIAN_POINT('Ctrl Pts',(16.9438063532538,-23.1738667857713,-9.70957011705399));
#25937=CARTESIAN_POINT('Ctrl Pts',(17.2866366064097,-23.1532539113874,-10.3199486212852));
#25938=CARTESIAN_POINT('Ctrl Pts',(17.5956684697663,-23.1326453942865,-10.9469904106974));
#25939=CARTESIAN_POINT('Ctrl Pts',(17.7690689079003,-23.1210817779792,-11.2988289552135));
#25940=CARTESIAN_POINT('Ctrl Pts',(17.9318288456229,-23.1095195335583,-11.6559131630317));
#25941=CARTESIAN_POINT('Ctrl Pts',(18.083508215463,-23.0979592425555,-12.0176527890748));
#25942=CARTESIAN_POINT('Ctrl Pts',(18.3535530589047,-23.0773776896568,-12.661681840517));
#25943=CARTESIAN_POINT('Ctrl Pts',(18.5884728332455,-23.0568023284501,-13.3204679465005));
#25944=CARTESIAN_POINT('Ctrl Pts',(18.7876278608767,-23.0362364416294,-13.9899072613237));
#25945=CARTESIAN_POINT('Ctrl Pts',(18.9855496397022,-23.0157979071314,-14.6552011360578));
#25946=CARTESIAN_POINT('Ctrl Pts',(19.1481481577043,-22.9953687300565,-15.3310157704518));
#25947=CARTESIAN_POINT('Ctrl Pts',(19.2748456792787,-22.9749521335676,-16.0133147936569));
#25948=CARTESIAN_POINT('Ctrl Pts',(19.3945009627632,-22.9556703543323,-16.6576895377582));
#25949=CARTESIAN_POINT('Ctrl Pts',(19.4821356207999,-22.9363997960312,-17.3078471621087));
#25950=CARTESIAN_POINT('Ctrl Pts',(19.5373055186946,-22.9171431744356,-17.9603917825739));
#25951=CARTESIAN_POINT('Ctrl Pts',(19.5992070870949,-22.8955369158716,-18.6925580000112));
#25952=CARTESIAN_POINT('Ctrl Pts',(19.6203259762399,-22.8739010810266,-19.4284074611623));
#25953=CARTESIAN_POINT('Ctrl Pts',(19.5998523001989,-22.852249350977,-20.1631956003347));
#25954=CARTESIAN_POINT('Ctrl Pts',(19.5880185323226,-22.8397346688547,-20.5879025391274));
#25955=CARTESIAN_POINT('Ctrl Pts',(19.5622902367034,-22.8272146766171,-21.0122543713684));
#25956=CARTESIAN_POINT('Ctrl Pts',(19.5225182842269,-22.8146920168382,-21.4353317775474));
#25957=CARTESIAN_POINT('Ctrl Pts',(19.453769431222,-22.7930456443882,-22.1666533395006));
#25958=CARTESIAN_POINT('Ctrl Pts',(19.3430553610001,-22.7713913014688,-22.8941669457218));
#25959=CARTESIAN_POINT('Ctrl Pts',(19.1919156588973,-22.7497426367321,-23.6133308393163));
#25960=CARTESIAN_POINT('Ctrl Pts',(19.04007602949,-22.7279937171229,-24.3358251777807));
#25961=CARTESIAN_POINT('Ctrl Pts',(18.8474356688023,-22.7062505280287,-25.0498913397836));
#25962=CARTESIAN_POINT('Ctrl Pts',(18.615608253989,-22.6845269101499,-25.7509279663051));
#25963=CARTESIAN_POINT('Ctrl Pts',(18.3870643859167,-22.6631109802758,-26.4420352816961));
#25964=CARTESIAN_POINT('Ctrl Pts',(18.1204360156143,-22.6417140702141,-27.1204786563858));
#25965=CARTESIAN_POINT('Ctrl Pts',(17.8173160241641,-22.6203494521347,-27.7818667851651));
#25966=CARTESIAN_POINT('Ctrl Pts',(17.6217454333145,-22.6065651716553,-28.2085891089136));
#25967=CARTESIAN_POINT('Ctrl Pts',(17.4109853091944,-22.5927943336609,-28.6282121826148));
#25968=CARTESIAN_POINT('Ctrl Pts',(17.1854730479473,-22.5790405087067,-29.0395631235436));
#25969=CARTESIAN_POINT('Ctrl Pts',(16.927186860574,-22.5632878263933,-29.5106961147936));
#25970=CARTESIAN_POINT('Ctrl Pts',(16.6494659496006,-22.5475043724968,-29.9712348736892));
#25971=CARTESIAN_POINT('Ctrl Pts',(16.352906796579,-22.5316968728757,-30.4194110865482));
#25972=CARTESIAN_POINT('Ctrl Pts',(15.9106524059606,-22.5081233765229,-31.087769813258));
#25973=CARTESIAN_POINT('Ctrl Pts',(15.4265004170723,-22.4844964039982,-31.7286340927789));
#25974=CARTESIAN_POINT('Ctrl Pts',(14.9049420217466,-22.4608383166963,-32.3377759655315));
#25975=CARTESIAN_POINT('Ctrl Pts',(14.3788658915596,-22.4369753032218,-32.9521942205623));
#25976=CARTESIAN_POINT('Ctrl Pts',(13.8147330479549,-22.4130806367986,-33.5343372595109));
#25977=CARTESIAN_POINT('Ctrl Pts',(13.2172031966687,-22.389177276507,-34.0798843726739));
#25978=CARTESIAN_POINT('Ctrl Pts',(12.6271925294782,-22.3655747108386,-34.6185664410732));
#25979=CARTESIAN_POINT('Ctrl Pts',(12.0046207929426,-22.3419636696847,-35.1215670271608));
#25980=CARTESIAN_POINT('Ctrl Pts',(11.3540138242183,-22.3183662367181,-35.5847563261214));
#25981=CARTESIAN_POINT('Ctrl Pts',(10.7037990714884,-22.2947830293762,-36.0476663931336));
#25982=CARTESIAN_POINT('Ctrl Pts',(10.0255835278456,-22.2712134127242,-36.4708122907978));
#25983=CARTESIAN_POINT('Ctrl Pts',(9.32391490900692,-22.2476794120039,-36.8501141305142));
#25984=CARTESIAN_POINT('Ctrl Pts',(9.24906992185172,-22.2451691073753,-36.890573174227));
#25985=CARTESIAN_POINT('Ctrl Pts',(9.17395811117657,-22.242659207976,-36.9305334127617));
#25986=CARTESIAN_POINT('Ctrl Pts',(9.09858669486327,-22.2401497405371,-36.9699930437291));
#25987=CARTESIAN_POINT('Ctrl Pts',(8.40755056883742,-22.2171419115466,-37.3317751602383));
#25988=CARTESIAN_POINT('Ctrl Pts',(7.69425809368112,-22.1942037369973,-37.6516390514744));
#25989=CARTESIAN_POINT('Ctrl Pts',(6.96426071427385,-22.1713008246648,-37.9281185338536));
#25990=CARTESIAN_POINT('Ctrl Pts',(6.23796977609202,-22.1485141980902,-38.2031942372873));
#25991=CARTESIAN_POINT('Ctrl Pts',(5.49514429719652,-22.1257624847868,-38.4353251222104));
#25992=CARTESIAN_POINT('Ctrl Pts',(4.7412629850249,-22.1030118032935,-38.6231207830687));
#25993=CARTESIAN_POINT('Ctrl Pts',(3.98161081032226,-22.0800869683184,-38.812353995071));
#25994=CARTESIAN_POINT('Ctrl Pts',(3.21073397543128,-22.0571631814807,-38.956570688188));
#25995=CARTESIAN_POINT('Ctrl Pts',(2.43423270547347,-22.0342057006418,-39.0544013244392));
#25996=CARTESIAN_POINT('Ctrl Pts',(1.65773143551565,-22.0112482198029,-39.1522319606904));
#25997=CARTESIAN_POINT('Ctrl Pts',(0.8756067241742,-21.9882570372482,-39.2036766899946));
#25998=CARTESIAN_POINT('Ctrl Pts',(0.0934379363939231,-21.9651973888853,
-39.2074171054693));
#25999=CARTESIAN_POINT('Ctrl Pts',(-0.614248918003669,-21.9443335929011,
-39.210801340308));
#26000=CARTESIAN_POINT('Ctrl Pts',(-1.32197163995482,-21.9234137403776,
-39.1751352490539));
#26001=CARTESIAN_POINT('Ctrl Pts',(-2.02561257316809,-21.9024121865619,
-39.1015114125643));
#26002=CARTESIAN_POINT('Ctrl Pts',(-2.7281495697439,-21.8814435819161,-39.0280030839234));
#26003=CARTESIAN_POINT('Ctrl Pts',(-3.42711604898673,-21.8605216654607,
-38.9164415208278));
#26004=CARTESIAN_POINT('Ctrl Pts',(-4.11832339133694,-21.8396323890189,
-38.7677843441311));
#26005=CARTESIAN_POINT('Ctrl Pts',(-4.81675270174887,-21.8185248543527,
-38.6175739469802));
#26006=CARTESIAN_POINT('Ctrl Pts',(-5.50725897765248,-21.7974506490664,
-38.4294889972013));
#26007=CARTESIAN_POINT('Ctrl Pts',(-6.1855277078675,-21.7763953397104,-38.2045705847939));
#26008=CARTESIAN_POINT('Ctrl Pts',(-6.86152144664546,-21.7554106522869,
-37.9804065746455));
#26009=CARTESIAN_POINT('Ctrl Pts',(-7.52535873796121,-21.734444736337,-37.7196561736784));
#26010=CARTESIAN_POINT('Ctrl Pts',(-8.17278829095401,-21.713483318136,-37.4233972096672));
#26011=CARTESIAN_POINT('Ctrl Pts',(-8.50603371992448,-21.7026940411129,
-37.2709065717409));
#26012=CARTESIAN_POINT('Ctrl Pts',(-8.83493252858745,-21.6919059557366,
-37.1090091151709));
#26013=CARTESIAN_POINT('Ctrl Pts',(-9.15890815622051,-21.6811171152457,
-36.9378561993123));
#26014=CARTESIAN_POINT('Ctrl Pts',(-9.78924852828143,-21.6601259012496,
-36.6048540119262));
#26015=CARTESIAN_POINT('Ctrl Pts',(-10.4009494921231,-21.639131828401,-36.2368133922973));
#26016=CARTESIAN_POINT('Ctrl Pts',(-10.9907670757123,-21.6181205577533,
-35.8367172273908));
#26017=CARTESIAN_POINT('Ctrl Pts',(-11.5018487057764,-21.5999141245252,
-35.4900307164556));
#26018=CARTESIAN_POINT('Ctrl Pts',(-11.9964998663252,-21.5816947774529,
-35.119276581471));
#26019=CARTESIAN_POINT('Ctrl Pts',(-12.4726378802229,-21.5634531993284,
-34.7264105978278));
#26020=CARTESIAN_POINT('Ctrl Pts',(-13.0028914256315,-21.5431383721311,
-34.2888933767348));
#26021=CARTESIAN_POINT('Ctrl Pts',(-13.5106398828844,-21.5228260421187,
-33.8235044276081));
#26022=CARTESIAN_POINT('Ctrl Pts',(-13.9928747719811,-21.502519634169,-33.3328305807847));
#26023=CARTESIAN_POINT('Ctrl Pts',(-14.4803875665508,-21.4819909791275,
-32.8367864668152));
#26024=CARTESIAN_POINT('Ctrl Pts',(-14.9418245247087,-21.4614683764832,
-32.3149014845678));
#26025=CARTESIAN_POINT('Ctrl Pts',(-15.3741033642777,-21.4409553687439,
-31.7698945358845));
#26026=CARTESIAN_POINT('Ctrl Pts',(-15.680996572285,-21.4263923085735,-31.3829708293379));
#26027=CARTESIAN_POINT('Ctrl Pts',(-15.9731940694342,-21.4118340844968,
-30.984394208092));
#26028=CARTESIAN_POINT('Ctrl Pts',(-16.2496038822585,-21.3972819653131,
-30.5751491700969));
#26029=CARTESIAN_POINT('Ctrl Pts',(-16.6386770855686,-21.3767984681177,
-29.9990977041791));
#26030=CARTESIAN_POINT('Ctrl Pts',(-16.9964676345201,-21.3563270665403,
-29.4019079224131));
#26031=CARTESIAN_POINT('Ctrl Pts',(-17.3215680286359,-21.3358713024718,
-28.7874310906268));
#26032=CARTESIAN_POINT('Ctrl Pts',(-17.6444785265239,-21.3155533296867,
-28.1770934125308));
#26033=CARTESIAN_POINT('Ctrl Pts',(-17.9351375369169,-21.295250784456,-27.5497016721895));
#26034=CARTESIAN_POINT('Ctrl Pts',(-18.1922136682021,-21.2749671413491,
-26.9090467805712));
#26035=CARTESIAN_POINT('Ctrl Pts',(-18.4035774994943,-21.2582902585198,
-26.3823107053412));
#26036=CARTESIAN_POINT('Ctrl Pts',(-18.5922405626845,-21.2416261533347,
-25.8466094446824));
#26037=CARTESIAN_POINT('Ctrl Pts',(-18.7574892355373,-21.2249767587936,
-25.3040523539119));
#26038=CARTESIAN_POINT('Ctrl Pts',(-18.9682480788393,-21.2037420518845,
-24.6120727881944));
#26039=CARTESIAN_POINT('Ctrl Pts',(-19.1411748355816,-21.1824580706435,
-23.9083043984015));
#26040=CARTESIAN_POINT('Ctrl Pts',(-19.2746124670134,-21.1611459358518,
-23.1970300299804));
#26041=CARTESIAN_POINT('Ctrl Pts',(-19.3724998121669,-21.1455117532608,
-22.6752524860192));
#26042=CARTESIAN_POINT('Ctrl Pts',(-19.4491370932245,-21.1298624213116,
-22.1494366307496));
#26043=CARTESIAN_POINT('Ctrl Pts',(-19.5038839871244,-21.114206284411,-21.6212844081852));
#26044=CARTESIAN_POINT('Ctrl Pts',(-19.5784942989994,-21.0928697450441,
-20.9015065498272));
#26045=CARTESIAN_POINT('Ctrl Pts',(-19.61244564915,-21.0715205675027,-20.1773891075724));
#26046=CARTESIAN_POINT('Ctrl Pts',(-19.6063259134903,-21.0501798710585,
-19.4534832442818));
#26047=CARTESIAN_POINT('Ctrl Pts',(-19.600182432225,-21.0287563691157,-18.726768504242));
#26048=CARTESIAN_POINT('Ctrl Pts',(-19.5536562343988,-21.0073414133166,
-18.0002679323021));
#26049=CARTESIAN_POINT('Ctrl Pts',(-19.4673938330319,-20.985956369025,-17.2785951302086));
#26050=CARTESIAN_POINT('Ctrl Pts',(-19.3823470325516,-20.9648726805778,
-16.5670920670077));
#26051=CARTESIAN_POINT('Ctrl Pts',(-19.2586761517483,-20.9438180640214,
-15.8602826006166));
#26052=CARTESIAN_POINT('Ctrl Pts',(-19.0970504774856,-20.9228130192502,
-15.1625830165919));
#26053=CARTESIAN_POINT('Ctrl Pts',(-19.0048253552982,-20.9108273441437,
-14.7644691050472));
#26054=CARTESIAN_POINT('Ctrl Pts',(-18.9002432460475,-20.8988578099675,
-14.3693211598362));
#26055=CARTESIAN_POINT('Ctrl Pts',(-18.7834357324463,-20.8869082351701,
-13.9779571474155));
#26056=CARTESIAN_POINT('Ctrl Pts',(-18.6027477259349,-20.8684235950796,
-13.3725613039085));
#26057=CARTESIAN_POINT('Ctrl Pts',(-18.392807555244,-20.8498706667972,-12.7758185373032));
#26058=CARTESIAN_POINT('Ctrl Pts',(-18.1539931082714,-20.8312683811349,
-12.1907361584062));
#26059=CARTESIAN_POINT('Ctrl Pts',(-17.8520062150119,-20.8077453215969,
-11.4508847292153));
#26060=CARTESIAN_POINT('Ctrl Pts',(-17.5038464749835,-20.7841433441179,
-10.7296790088856));
#26061=CARTESIAN_POINT('Ctrl Pts',(-17.1130436853892,-20.7605008557107,
-10.0321042254072));
#26062=CARTESIAN_POINT('Ctrl Pts',(-16.7255040659413,-20.7370557800763,
-9.34035413220501));
#26063=CARTESIAN_POINT('Ctrl Pts',(-16.2960308891802,-20.7135708746345,
-8.67184296581387));
#26064=CARTESIAN_POINT('Ctrl Pts',(-15.8281203494837,-20.6900835842937,
-8.031431500173));
#26065=CARTESIAN_POINT('Ctrl Pts',(-15.3542999429204,-20.6662996416076,
-7.38293142318259));
#26066=CARTESIAN_POINT('Ctrl Pts',(-14.8410652984313,-20.6425132541718,
-6.76324646823088));
#26067=CARTESIAN_POINT('Ctrl Pts',(-14.2920986331088,-20.6187632327729,
-6.1774074825979));
#26068=CARTESIAN_POINT('Ctrl Pts',(-13.7431319677863,-20.5950132113741,
-5.59156849696491));
#26069=CARTESIAN_POINT('Ctrl Pts',(-13.1584336623128,-20.5712995494455,
-5.03957667276853));
#26070=CARTESIAN_POINT('Ctrl Pts',(-12.54173286467,-20.5476610307322,-4.52642912721173));
#26071=CARTESIAN_POINT('Ctrl Pts',(-12.5345029874007,-20.5473839051151,
-4.5204132540531));
#26072=CARTESIAN_POINT('Ctrl Pts',(-12.5272686614475,-20.5471067873087,
-4.51440267609386));
#26073=CARTESIAN_POINT('Ctrl Pts',(-12.5200298927461,-20.5468296772643,
-4.50839740147814));
#26074=CARTESIAN_POINT('Ctrl Pts',(-11.903326023844,-20.5232214030479,-3.9967805447864));
#26075=CARTESIAN_POINT('Ctrl Pts',(-11.2543730924212,-20.499669462634,-3.52366016598987));
#26076=CARTESIAN_POINT('Ctrl Pts',(-10.5787493232548,-20.476143683362,-3.09177050394432));
#26077=CARTESIAN_POINT('Ctrl Pts',(-9.91279527232928,-20.4529546116888,
-2.66606216874621));
#26078=CARTESIAN_POINT('Ctrl Pts',(-9.22092959457508,-20.4297909630634,
-2.28041283615163));
#26079=CARTESIAN_POINT('Ctrl Pts',(-8.50851886790585,-20.4066238186496,
-1.93739157251205));
#26080=CARTESIAN_POINT('Ctrl Pts',(-7.78059173063198,-20.3829520904166,
-1.58689925520426));
#26081=CARTESIAN_POINT('Ctrl Pts',(-7.03121597317332,-20.3592767120834,
-1.28091245907575));
#26082=CARTESIAN_POINT('Ctrl Pts',(-6.26612457908634,-20.3355667698881,
-1.02211641444253));
#26083=CARTESIAN_POINT('Ctrl Pts',(-5.50103318499936,-20.3118568276927,
-0.76332036980932));
#26084=CARTESIAN_POINT('Ctrl Pts',(-4.72022725600078,-20.2881123144471,
-0.551715187105505));
#26085=CARTESIAN_POINT('Ctrl Pts',(-3.92943085161866,-20.2643023101204,
-0.389928199589539));
#26086=CARTESIAN_POINT('Ctrl Pts',(-3.32877153441624,-20.2462171230074,
-0.267040866117775));
#26087=CARTESIAN_POINT('Ctrl Pts',(-2.72234834100009,-20.2280941493111,
-0.17289393029769));
#26088=CARTESIAN_POINT('Ctrl Pts',(-2.1129256950332,-20.2099198913715,-0.107319494985141));
#26089=CARTESIAN_POINT('Ctrl Pts',(-1.40219645042678,-20.1887244587727,
-0.030844376799735));
#26090=CARTESIAN_POINT('Ctrl Pts',(-0.686871611058239,-20.1675727461661,
0.00667856665603477));
#26091=CARTESIAN_POINT('Ctrl Pts',(0.0286047885520862,-20.1464508523555,
0.00537505839331109));
#26092=CARTESIAN_POINT('Ctrl Pts',(0.751733345939645,-20.1251030558261,
0.0040576088588757));
#26093=CARTESIAN_POINT('Ctrl Pts',(1.47501576164026,-20.1037857227575,-0.0369211437870235));
#26094=CARTESIAN_POINT('Ctrl Pts',(2.19385965869571,-20.0824845497784,-0.11737787226457));
#26095=CARTESIAN_POINT('Ctrl Pts',(2.90998623426846,-20.0612638979461,-0.197530464061516));
#26096=CARTESIAN_POINT('Ctrl Pts',(3.62170685515247,-20.0400592860385,-0.316862902579165));
#26097=CARTESIAN_POINT('Ctrl Pts',(4.32449107616506,-20.0188565810542,-0.475143783059065));
#26098=CARTESIAN_POINT('Ctrl Pts',(4.74932981254121,-20.0060393746856,-0.570825853380305));
#26099=CARTESIAN_POINT('Ctrl Pts',(5.17090317856925,-19.9932228651145,-0.680739899335191));
#26100=CARTESIAN_POINT('Ctrl Pts',(5.58821429822974,-19.9804039293913,-0.804826393041478));
#26101=CARTESIAN_POINT('Ctrl Pts',(6.2796169982429,-19.959165466401,-1.01041338256021));
#26102=CARTESIAN_POINT('Ctrl Pts',(6.95931778192404,-19.9379203429052,-1.25490545207663));
#26103=CARTESIAN_POINT('Ctrl Pts',(7.62342377386742,-19.9166543569941,-1.53593052090829));
#26104=CARTESIAN_POINT('Ctrl Pts',(8.09719460977098,-19.9014832788174,-1.73641279841436));
#26105=CARTESIAN_POINT('Ctrl Pts',(8.56302933649065,-19.8863015827123,-1.95548709923512));
#26106=CARTESIAN_POINT('Ctrl Pts',(9.01952722380615,-19.8711041199967,-2.1922819866302));
#26107=CARTESIAN_POINT('Ctrl Pts',(9.6293232192628,-19.8508031456382,-2.50859577052801));
#26108=CARTESIAN_POINT('Ctrl Pts',(10.2229835344154,-19.83050479275,-2.85686656393752));
#26109=CARTESIAN_POINT('Ctrl Pts',(10.7970589781909,-19.8102129279941,-3.23515263124642));
#26110=CARTESIAN_POINT('Ctrl Pts',(11.3775256638227,-19.7896951517892,-3.61765019684059));
#26111=CARTESIAN_POINT('Ctrl Pts',(11.9379681448058,-19.7691840089482,-4.03083471556869));
#26112=CARTESIAN_POINT('Ctrl Pts',(12.4748364985997,-19.7486835006592,-4.47264808508852));
#26113=CARTESIAN_POINT('Ctrl Pts',(12.9299206871698,-19.7313059496935,-4.84715754787671));
#26114=CARTESIAN_POINT('Ctrl Pts',(13.3680660446495,-19.7139360400809,-5.2422368246184));
#26115=CARTESIAN_POINT('Ctrl Pts',(13.7871258127887,-19.6965762113403,-5.65660741263326));
#26116=CARTESIAN_POINT('Ctrl Pts',(14.281293956704,-19.6761049683348,-6.145245931386));
#26117=CARTESIAN_POINT('Ctrl Pts',(14.7489206011264,-19.6556477434983,-6.66071098365658));
#26118=CARTESIAN_POINT('Ctrl Pts',(15.187877111742,-19.6352085417188,-7.19950005662645));
#26119=CARTESIAN_POINT('Ctrl Pts',(15.6236305869078,-19.6149184833881,-7.7343576228094));
#26120=CARTESIAN_POINT('Ctrl Pts',(16.0311303903545,-19.5946461860207,-8.2921992540135));
#26121=CARTESIAN_POINT('Ctrl Pts',(16.4083382417044,-19.5743955727093,-8.86957345149667));
#26122=CARTESIAN_POINT('Ctrl Pts',(16.6673842322387,-19.5604885446201,-9.26608288352636));
#26123=CARTESIAN_POINT('Ctrl Pts',(16.9121448422658,-19.5465917432757,-9.67180374701121));
#26124=CARTESIAN_POINT('Ctrl Pts',(17.1419736444409,-19.53270644085,-10.0856141968333));
#26125=CARTESIAN_POINT('Ctrl Pts',(17.4878648433417,-19.5118091300792,-10.7083968561519));
#26126=CARTESIAN_POINT('Ctrl Pts',(17.8003245551643,-19.4908552700415,-11.3500631092105));
#26127=CARTESIAN_POINT('Ctrl Pts',(18.0769899541385,-19.4698696694152,-12.0069139149909));
#26128=CARTESIAN_POINT('Ctrl Pts',(18.3240615464553,-19.4511288157282,-12.5935039804648));
#26129=CARTESIAN_POINT('Ctrl Pts',(18.5425868292226,-19.4323626511194,-13.1922028571535));
#26130=CARTESIAN_POINT('Ctrl Pts',(18.730904477498,-19.4135888611228,-13.8003483068138));
#26131=CARTESIAN_POINT('Ctrl Pts',(18.9417947517884,-19.3925647576566,-14.4813888883093));
#26132=CARTESIAN_POINT('Ctrl Pts',(19.1148003843426,-19.3715310918484,-15.1742763316339));
#26133=CARTESIAN_POINT('Ctrl Pts',(19.2496181971101,-19.3505126986222,-15.8746257673947));
#26134=CARTESIAN_POINT('Ctrl Pts',(19.3848511559118,-19.3294295832171,-16.5771317971904));
#26135=CARTESIAN_POINT('Ctrl Pts',(19.4816604825942,-19.3083618327296,-17.2871449546655));
#26136=CARTESIAN_POINT('Ctrl Pts',(19.5397887553123,-19.2873345177804,-18.0002199672489));
#26137=CARTESIAN_POINT('Ctrl Pts',(19.5970966478673,-19.2666039670608,-18.7032311577412));
#26138=CARTESIAN_POINT('Ctrl Pts',(19.6168075010818,-19.2459127143968,-19.409217470353));
#26139=CARTESIAN_POINT('Ctrl Pts',(19.5987243703225,-19.2252848345215,-20.1139135301002));
#26140=CARTESIAN_POINT('Ctrl Pts',(19.5898152276399,-19.2151219524689,-20.4611010734342));
#26141=CARTESIAN_POINT('Ctrl Pts',(19.5717331053174,-19.2049744540857,-20.80797543026));
#26142=CARTESIAN_POINT('Ctrl Pts',(19.5444591173105,-19.194845228801,-21.1540270385784));
#26143=CARTESIAN_POINT('Ctrl Pts',(19.4873892438558,-19.1736501763926,-21.8781280204542));
#26144=CARTESIAN_POINT('Ctrl Pts',(19.390232983682,-19.1523361059387,-22.5991788270935));
#26145=CARTESIAN_POINT('Ctrl Pts',(19.2526444480193,-19.130942804269,-23.3125884169451));
#26146=CARTESIAN_POINT('Ctrl Pts',(19.1057889823133,-19.1081086105294,-24.0740479168383));
#26147=CARTESIAN_POINT('Ctrl Pts',(18.9128701143745,-19.0851841709642,-24.826801600703));
#26148=CARTESIAN_POINT('Ctrl Pts',(18.676145639504,-19.0622180614082,-25.5657460013903));
#26149=CARTESIAN_POINT('Ctrl Pts',(18.440279344913,-19.0393352092438,-26.3020115598805));
#26150=CARTESIAN_POINT('Ctrl Pts',(18.1609244511258,-19.0164109987366,-27.0245668158426));
#26151=CARTESIAN_POINT('Ctrl Pts',(17.8403658543742,-18.9934934482601,-27.7283485221061));
#26152=CARTESIAN_POINT('Ctrl Pts',(17.5180577681502,-18.9704508223257,-28.4359712068942));
#26153=CARTESIAN_POINT('Ctrl Pts',(17.1540949336545,-18.9474149278931,-29.1246137928187));
#26154=CARTESIAN_POINT('Ctrl Pts',(16.7508529330726,-18.9244344766582,-29.7891296489524));
#26155=CARTESIAN_POINT('Ctrl Pts',(16.3476109324906,-18.9014540254233,-30.453645505086));
#26156=CARTESIAN_POINT('Ctrl Pts',(15.9050897882668,-18.8785290039891,-31.0940334371849));
#26157=CARTESIAN_POINT('Ctrl Pts',(15.4257182955702,-18.8557081383655,-31.7051638139712));
#26158=CARTESIAN_POINT('Ctrl Pts',(15.3615955506586,-18.8526555234992,-31.7869111807951));
#26159=CARTESIAN_POINT('Ctrl Pts',(15.2968098287512,-18.8496030811627,-31.8681424199483));
#26160=CARTESIAN_POINT('Ctrl Pts',(15.2313667755233,-18.8465507817404,-31.9488452248576));
#26161=CARTESIAN_POINT('Ctrl Pts',(14.7266379651332,-18.8230099568494,-32.5712646980933));
#26162=CARTESIAN_POINT('Ctrl Pts',(14.1828057119801,-18.7994776345521,-33.1622489271364));
#26163=CARTESIAN_POINT('Ctrl Pts',(13.6047845340455,-18.7759402180068,-33.7180325632469));
#26164=CARTESIAN_POINT('Ctrl Pts',(13.0202077118862,-18.752135851158,-34.2801196358462));
#26165=CARTESIAN_POINT('Ctrl Pts',(12.4006629969814,-18.7283262737132,-34.8062025361079));
#26166=CARTESIAN_POINT('Ctrl Pts',(11.7512723244435,-18.7044973978246,-35.2924247751524));
#26167=CARTESIAN_POINT('Ctrl Pts',(11.1085473645947,-18.6809131149786,-35.7736561544793));
#26168=CARTESIAN_POINT('Ctrl Pts',(10.4365870078988,-18.6573099260264,-36.2158405704032));
#26169=CARTESIAN_POINT('Ctrl Pts',(9.74037972600994,-18.6336741648062,-36.6152837832856));
#26170=CARTESIAN_POINT('Ctrl Pts',(9.05339712081477,-18.6103515750528,-37.0094344136395));
#26171=CARTESIAN_POINT('Ctrl Pts',(8.34280675318488,-18.5869972673355,-37.3619686518812));
#26172=CARTESIAN_POINT('Ctrl Pts',(7.61340973780175,-18.5635981408554,-37.6693862393706));
#26173=CARTESIAN_POINT('Ctrl Pts',(7.13553994175593,-18.5482680317888,-37.8707931230515));
#26174=CARTESIAN_POINT('Ctrl Pts',(6.64959794511629,-18.5329186856652,-38.0528356901056));
#26175=CARTESIAN_POINT('Ctrl Pts',(6.15724418268929,-18.5175464369743,-38.2152803250248));
#26176=CARTESIAN_POINT('Ctrl Pts',(5.47050749921382,-18.4961051728078,-38.4418586480639));
#26177=CARTESIAN_POINT('Ctrl Pts',(4.77079375674239,-18.4747044300924,-38.6303556497951));
#26178=CARTESIAN_POINT('Ctrl Pts',(4.0626335148634,-18.4533317742435,-38.7800002489423));
#26179=CARTESIAN_POINT('Ctrl Pts',(3.34672070737669,-18.4317251418072,-38.9312830783996));
#26180=CARTESIAN_POINT('Ctrl Pts',(2.62217642207904,-18.4101472175037,-39.0428580762065));
#26181=CARTESIAN_POINT('Ctrl Pts',(1.893697421552,-18.3885851989656,-39.1139800204949));
#26182=CARTESIAN_POINT('Ctrl Pts',(1.16825558063086,-18.36711307635,-39.1848054446417));
#26183=CARTESIAN_POINT('Ctrl Pts',(0.438912732533733,-18.3456567287341,
-39.2155144585729));
#26184=CARTESIAN_POINT('Ctrl Pts',(-0.289691914107421,-18.3242035235053,
-39.2054221855688));
#26185=CARTESIAN_POINT('Ctrl Pts',(-0.794446258546568,-18.309341418808,
-39.1984305767895));
#26186=CARTESIAN_POINT('Ctrl Pts',(-1.29884629730453,-18.2944808222561,
-39.1718583410884));
#26187=CARTESIAN_POINT('Ctrl Pts',(-1.80135295461526,-18.2796175330443,
-39.1254921043864));
#26188=CARTESIAN_POINT('Ctrl Pts',(-2.52802434762988,-18.2581238335694,
-39.0584422109712));
#26189=CARTESIAN_POINT('Ctrl Pts',(-3.25073478950172,-18.2366245025143,
-38.9499978234965));
#26190=CARTESIAN_POINT('Ctrl Pts',(-3.96505540768486,-18.215106838467,-38.8017782578964));
#26191=CARTESIAN_POINT('Ctrl Pts',(-4.3678501968688,-18.2029733472405,-38.7181994458629));
#26192=CARTESIAN_POINT('Ctrl Pts',(-4.76797778266241,-18.1908340267878,
-38.6219742562295));
#26193=CARTESIAN_POINT('Ctrl Pts',(-5.16464879110949,-18.1786866026951,
-38.5133986607707));
#26194=CARTESIAN_POINT('Ctrl Pts',(-5.82915964114252,-18.158337005831,-38.3315107493913));
#26195=CARTESIAN_POINT('Ctrl Pts',(-6.4845423120593,-18.1379882231038,-38.1147555402238));
#26196=CARTESIAN_POINT('Ctrl Pts',(-7.12700403504241,-18.1176440084416,
-37.8643720038426));
#26197=CARTESIAN_POINT('Ctrl Pts',(-7.77676378822205,-18.0970686941083,
-37.6111442410369));
#26198=CARTESIAN_POINT('Ctrl Pts',(-8.41330649268128,-18.0764980521863,
-37.3235200098492));
#26199=CARTESIAN_POINT('Ctrl Pts',(-9.03271364874903,-18.0559359688088,
-37.0028340555614));
#26200=CARTESIAN_POINT('Ctrl Pts',(-9.63639724143117,-18.0358958510206,
-36.6902886690402));
#26201=CARTESIAN_POINT('Ctrl Pts',(-10.2238034692466,-18.015863862771,-36.3463392635551));
#26202=CARTESIAN_POINT('Ctrl Pts',(-10.7913213851746,-17.9958436045557,
-35.9722661404428));
#26203=CARTESIAN_POINT('Ctrl Pts',(-11.373521066556,-17.9753054195451,-35.5885156949029));
#26204=CARTESIAN_POINT('Ctrl Pts',(-11.9347892829537,-17.9547795793005,
-35.1730631343807));
#26205=CARTESIAN_POINT('Ctrl Pts',(-12.4723303544785,-17.9342699744321,
-34.7289605133816));
#26206=CARTESIAN_POINT('Ctrl Pts',(-12.978492258836,-17.9149576256503,-34.3107825539983));
#26207=CARTESIAN_POINT('Ctrl Pts',(-13.4636161473371,-17.8956596720914,
-33.8672026613443));
#26208=CARTESIAN_POINT('Ctrl Pts',(-13.9254004587015,-17.8763793650454,
-33.4007959448927));
#26209=CARTESIAN_POINT('',(0.048669725685702,-16.5167898388147,0.00690198820389711));
#26210=CARTESIAN_POINT('Ctrl Pts',(-13.9254004587015,-17.8763793650454,
-33.4007959448927));
#26211=CARTESIAN_POINT('Ctrl Pts',(-14.2138135996279,-17.864337609238,-33.1094958233198));
#26212=CARTESIAN_POINT('Ctrl Pts',(-14.4931231335157,-17.8523027370107,
-32.809291941558));
#26213=CARTESIAN_POINT('Ctrl Pts',(-14.7627758430725,-17.8402755410928,
-32.5008154621452));
#26214=CARTESIAN_POINT('Ctrl Pts',(-15.2376726680954,-17.8190939361881,
-31.9575444491887));
#26215=CARTESIAN_POINT('Ctrl Pts',(-15.6831261854888,-17.7978625477033,
-31.388118478041));
#26216=CARTESIAN_POINT('Ctrl Pts',(-16.0959694301691,-17.7766060727914,
-30.7958297359555));
#26217=CARTESIAN_POINT('Ctrl Pts',(-16.5088126748493,-17.7553495978796,
-30.2035409938699));
#26218=CARTESIAN_POINT('Ctrl Pts',(-16.8890448153711,-17.7340680387601,
-29.5883901029854));
#26219=CARTESIAN_POINT('Ctrl Pts',(-17.2335255147516,-17.7127861081625,
-28.9537199604374));
#26220=CARTESIAN_POINT('Ctrl Pts',(-17.5700449365429,-17.6919960232835,
-28.3337176503443));
#26221=CARTESIAN_POINT('Ctrl Pts',(-17.8724456289423,-17.6712055836418,
-27.6950886119248));
#26222=CARTESIAN_POINT('Ctrl Pts',(-18.1396105422094,-17.6504378288797,
-27.0419503180174));
#26223=CARTESIAN_POINT('Ctrl Pts',(-18.407405573255,-17.6296210926427,-26.3872715746336));
#26224=CARTESIAN_POINT('Ctrl Pts',(-18.6397980093417,-17.6088271459278,
-25.7180158823014));
#26225=CARTESIAN_POINT('Ctrl Pts',(-18.8357076603984,-17.5880792134432,
-25.0383569201557));
#26226=CARTESIAN_POINT('Ctrl Pts',(-19.0288342345392,-17.5676260244367,
-24.3683531391512));
#26227=CARTESIAN_POINT('Ctrl Pts',(-19.1865069375969,-17.5472175473065,
-23.688240434816));
#26228=CARTESIAN_POINT('Ctrl Pts',(-19.3077392634637,-17.5268761025755,
-23.0020306176453));
#26229=CARTESIAN_POINT('Ctrl Pts',(-19.3558059709744,-17.5188110401654,
-22.7299592345624));
#26230=CARTESIAN_POINT('Ctrl Pts',(-19.3981448205045,-17.5107565163947,
-22.456929466517));
#26231=CARTESIAN_POINT('Ctrl Pts',(-19.4346966152952,-17.5027139282838,
-22.1831914938702));
#26232=CARTESIAN_POINT('Ctrl Pts',(-19.5338142901728,-17.4809048040503,
-21.4408949382598));
#26233=CARTESIAN_POINT('Ctrl Pts',(-19.5906892776944,-17.4589535589515,
-20.6928214560593));
#26234=CARTESIAN_POINT('Ctrl Pts',(-19.6039524484361,-17.4369110031876,
-19.9438300893718));
#26235=CARTESIAN_POINT('Ctrl Pts',(-19.605229016629,-17.4347894271235,-19.8717403474743));
#26236=CARTESIAN_POINT('Ctrl Pts',(-19.6061015927325,-17.432667005456,-19.7996421348904));
#26237=CARTESIAN_POINT('Ctrl Pts',(-19.6065689712364,-17.4305437836472,
-19.7275398042181));
#26238=CARTESIAN_POINT('Ctrl Pts',(-19.6114425426998,-17.4084039694898,
-18.9756955104551));
#26239=CARTESIAN_POINT('Ctrl Pts',(-19.5722546067939,-17.3861771487968,
-18.2234007247212));
#26240=CARTESIAN_POINT('Ctrl Pts',(-19.4901052384595,-17.3639149237087,
-17.4756252463844));
#26241=CARTESIAN_POINT('Ctrl Pts',(-19.4075334925788,-17.3415382356101,
-16.724005020631));
#26242=CARTESIAN_POINT('Ctrl Pts',(-19.2815570862813,-17.3191257875094,
-15.9769515449898));
#26243=CARTESIAN_POINT('Ctrl Pts',(-19.1133396964085,-17.2967299399461,
-15.2395376511842));
#26244=CARTESIAN_POINT('Ctrl Pts',(-18.9464130249457,-17.2745059339076,
-14.5077818744689));
#26245=CARTESIAN_POINT('Ctrl Pts',(-18.7378909164483,-17.2522982703303,
-13.7855193011492));
#26246=CARTESIAN_POINT('Ctrl Pts',(-18.4889597897329,-17.2301580357903,
-13.0777186335956));
#26247=CARTESIAN_POINT('Ctrl Pts',(-18.2400286630175,-17.2080178012503,
-12.3699179660419));
#26248=CARTESIAN_POINT('Ctrl Pts',(-17.950688286624,-17.1859449783483,-11.6765802761549));
#26249=CARTESIAN_POINT('Ctrl Pts',(-17.6221778425292,-17.1639907380192,
-11.0026707364128));
#26250=CARTESIAN_POINT('Ctrl Pts',(-17.535223659775,-17.1581796198032,-10.8242920749976));
#26251=CARTESIAN_POINT('Ctrl Pts',(-17.4455217517046,-17.1523665386049,
-10.6472431276899));
#26252=CARTESIAN_POINT('Ctrl Pts',(-17.3530936509326,-17.1465514731076,
-10.471615486623));
#26253=CARTESIAN_POINT('Ctrl Pts',(-16.9725669371536,-17.1226108344318,
-9.74855606480475));
#26254=CARTESIAN_POINT('Ctrl Pts',(-16.5458278671453,-17.0986365614111,
-9.04958874060272));
#26255=CARTESIAN_POINT('Ctrl Pts',(-16.0771879484065,-17.0746271734882,
-8.37963624980201));
#26256=CARTESIAN_POINT('Ctrl Pts',(-15.6032447204956,-17.0503460861174,
-7.70210231950512));
#26257=CARTESIAN_POINT('Ctrl Pts',(-15.0864476539829,-17.026029083691,-7.05424448469075));
#26258=CARTESIAN_POINT('Ctrl Pts',(-14.531304341895,-17.0016746560824,-6.44112962635875));
#26259=CARTESIAN_POINT('Ctrl Pts',(-13.9830209073223,-16.9776211748902,
-5.8355909969739));
#26260=CARTESIAN_POINT('Ctrl Pts',(-13.3973338996218,-16.953531186823,-5.26394272240101));
#26261=CARTESIAN_POINT('Ctrl Pts',(-12.778620612089,-16.9294032710546,-4.73103048277108));
#26262=CARTESIAN_POINT('Ctrl Pts',(-12.21311800825,-16.9073504083358,-4.24394985075475));
#26263=CARTESIAN_POINT('Ctrl Pts',(-11.6200263302955,-16.8852658608879,
-3.78922901309334));
#26264=CARTESIAN_POINT('Ctrl Pts',(-11.0027050134055,-16.8631485793994,
-3.37053379572263));
#26265=CARTESIAN_POINT('Ctrl Pts',(-10.6517336033058,-16.8505740363548,
-3.13248912300191));
#26266=CARTESIAN_POINT('Ctrl Pts',(-10.2929305732218,-16.8379889131384,
-2.90608856781478));
#26267=CARTESIAN_POINT('Ctrl Pts',(-9.92716059206091,-16.8253930232021,
-2.69163753968625));
#26268=CARTESIAN_POINT('Ctrl Pts',(-9.29664878286663,-16.803680313682,-2.32196831396207));
#26269=CARTESIAN_POINT('Ctrl Pts',(-8.64497044792395,-16.7820181638848,
-1.98766295919181));
#26270=CARTESIAN_POINT('Ctrl Pts',(-7.9765560324807,-16.76039168412,-1.69041114098555));
#26271=CARTESIAN_POINT('Ctrl Pts',(-7.30085755582906,-16.7385295293029,
-1.38992001436808));
#26272=CARTESIAN_POINT('Ctrl Pts',(-6.60805720046404,-16.7167038302925,
-1.12729467712465));
#26273=CARTESIAN_POINT('Ctrl Pts',(-5.90275639465773,-16.6948992750818,
-0.904232644939364));
#26274=CARTESIAN_POINT('Ctrl Pts',(-5.20088222487712,-16.6732006552023,
-0.682254338150617));
#26275=CARTESIAN_POINT('Ctrl Pts',(-4.48662974065843,-16.6515229765123,
-0.499455967337859));
#26276=CARTESIAN_POINT('Ctrl Pts',(-3.76454330639989,-16.6298511691479,
-0.357460381272715));
#26277=CARTESIAN_POINT('Ctrl Pts',(-3.19884618071112,-16.6128730366794,
-0.246218165539879));
#26278=CARTESIAN_POINT('Ctrl Pts',(-2.62834131966691,-16.5958985079509,
-0.160017583225444));
#26279=CARTESIAN_POINT('Ctrl Pts',(-2.05521226529965,-16.5789203369066,
-0.0996165743956851));
#26280=CARTESIAN_POINT('Ctrl Pts',(-1.35643347263694,-16.5582199627526,
-0.0259735725201912));
#26281=CARTESIAN_POINT('Ctrl Pts',(-0.653754671586647,-16.5375141733701,
0.00931676611360494));
#26282=CARTESIAN_POINT('Ctrl Pts',(0.0486697256857018,-16.5167898388147,
0.00690198820389704));
#26283=CARTESIAN_POINT('Ctrl Pts',(0.0486697256857018,-16.5167898388147,
0.00690198820389704));
#26284=CARTESIAN_POINT('Ctrl Pts',(0.392597470094792,-16.5066425921278,
0.00571964157277237));
#26285=CARTESIAN_POINT('Ctrl Pts',(0.736464490167437,-16.4964908995892,
-0.00450143185220743));
#26286=CARTESIAN_POINT('Ctrl Pts',(1.07978506717636,-16.4863332218068,-0.0236819703228485));
#26287=CARTESIAN_POINT('Ctrl Pts',(1.77040106146841,-16.4659002643577,-0.0622651125346085));
#26288=CARTESIAN_POINT('Ctrl Pts',(2.45939715204508,-16.4454686273103,-0.137186776054796));
#26289=CARTESIAN_POINT('Ctrl Pts',(3.14276662662721,-16.4250405788764,-0.247967408072205));
#26290=CARTESIAN_POINT('Ctrl Pts',(3.86770006252727,-16.4033700537933,-0.365485949924938));
#26291=CARTESIAN_POINT('Ctrl Pts',(4.5863005932577,-16.381703567175,-0.523358589490725));
#26292=CARTESIAN_POINT('Ctrl Pts',(5.29377891937469,-16.3600438306272,-0.720950072491229));
#26293=CARTESIAN_POINT('Ctrl Pts',(6.00125724549165,-16.3383840940794,-0.918541555491725));
#26294=CARTESIAN_POINT('Ctrl Pts',(6.69761218076076,-16.316731107677,-1.15585170368354));
#26295=CARTESIAN_POINT('Ctrl Pts',(7.37806561247405,-16.2950875857934,-1.4321832394039));
#26296=CARTESIAN_POINT('Ctrl Pts',(8.02702849126004,-16.2744456996421,-1.69572648948189));
#26297=CARTESIAN_POINT('Ctrl Pts',(8.66152694430732,-16.2538124223334,-1.99476208047268));
#26298=CARTESIAN_POINT('Ctrl Pts',(9.27818296230076,-16.2331901100335,-2.32680617479343));
#26299=CARTESIAN_POINT('Ctrl Pts',(9.88959662415866,-16.2127431134724,-2.65602747432367));
#26300=CARTESIAN_POINT('Ctrl Pts',(10.4834692431722,-16.1923068963213,-3.01769782731293));
#26301=CARTESIAN_POINT('Ctrl Pts',(11.0565419072244,-16.171883755883,-3.40935826114423));
#26302=CARTESIAN_POINT('Ctrl Pts',(11.2829892183039,-16.1638136357635,-3.56412127404069));
#26303=CARTESIAN_POINT('Ctrl Pts',(11.506189246267,-16.1557455574503,-3.72356657657073));
#26304=CARTESIAN_POINT('Ctrl Pts',(11.7259427477584,-16.1476796626938,-3.88754111779125));
#26305=CARTESIAN_POINT('Ctrl Pts',(12.2833024841268,-16.1272221730768,-4.30342894868156));
#26306=CARTESIAN_POINT('Ctrl Pts',(12.8190326595213,-16.1067421861232,-4.74883669260532));
#26307=CARTESIAN_POINT('Ctrl Pts',(13.3297715946363,-16.0862550142747,-5.22142140329705));
#26308=CARTESIAN_POINT('Ctrl Pts',(13.8458713240123,-16.0655528059257,-5.69896643565365));
#26309=CARTESIAN_POINT('Ctrl Pts',(14.336451604912,-16.0448432611143,-6.20426157078185));
#26310=CARTESIAN_POINT('Ctrl Pts',(14.7980613048041,-16.0241421824743,-6.73483964945588));
#26311=CARTESIAN_POINT('Ctrl Pts',(14.8897282426053,-16.0200313405909,-6.84020240016898));
#26312=CARTESIAN_POINT('Ctrl Pts',(14.9802528199094,-16.0159208325786,-6.94656202445792));
#26313=CARTESIAN_POINT('Ctrl Pts',(15.0696081374356,-16.0118107822129,-7.05389899260279));
#26314=CARTESIAN_POINT('Ctrl Pts',(15.5184348617331,-15.9911662308484,-7.59304653459787));
#26315=CARTESIAN_POINT('Ctrl Pts',(15.9377582252001,-15.9705332244753,-8.1568554721173));
#26316=CARTESIAN_POINT('Ctrl Pts',(16.3257158709071,-15.9499274576144,-8.74155713465481));
#26317=CARTESIAN_POINT('Ctrl Pts',(16.7143203707206,-15.9292873341038,-9.32723368884768));
#26318=CARTESIAN_POINT('Ctrl Pts',(17.0714539649427,-15.9086745391827,-9.93387191883381));
#26319=CARTESIAN_POINT('Ctrl Pts',(17.3952866160481,-15.8881048781275,-10.5576528760495));
#26320=CARTESIAN_POINT('Ctrl Pts',(17.7144861760682,-15.8678295083148,-11.1725093656975));
#26321=CARTESIAN_POINT('Ctrl Pts',(18.0013304874858,-15.8475960445671,-11.8040207521827));
#26322=CARTESIAN_POINT('Ctrl Pts',(18.2541136746652,-15.8274196859771,-12.448511136682));
#26323=CARTESIAN_POINT('Ctrl Pts',(18.3251393263108,-15.8217506419529,-12.6295965563616));
#26324=CARTESIAN_POINT('Ctrl Pts',(18.3934762690276,-15.8160861067035,-12.8117065524677));
#26325=CARTESIAN_POINT('Ctrl Pts',(18.4590874012931,-15.8104264187213,-12.9947594526678));
#26326=CARTESIAN_POINT('Ctrl Pts',(18.7070087212467,-15.7890404546838,-13.6864517779161));
#26327=CARTESIAN_POINT('Ctrl Pts',(18.9164149955412,-15.7675145055475,-14.3921141457853));
#26328=CARTESIAN_POINT('Ctrl Pts',(19.0851289575338,-15.7459003327958,-15.1074981548417));
#26329=CARTESIAN_POINT('Ctrl Pts',(19.1266484464402,-15.7405812151887,-15.2835498465749));
#26330=CARTESIAN_POINT('Ctrl Pts',(19.1657036136944,-15.7352567563745,-15.460190074002));
#26331=CARTESIAN_POINT('Ctrl Pts',(19.2022622187487,-15.7299277305982,-15.6373550868099));
#26332=CARTESIAN_POINT('Ctrl Pts',(19.3511781686498,-15.7082207498657,-16.3590099785204));
#26333=CARTESIAN_POINT('Ctrl Pts',(19.4586678350489,-15.6864379911853,-17.0893753067018));
#26334=CARTESIAN_POINT('Ctrl Pts',(19.5248264672731,-15.6646318309214,-17.8236516756823));
#26335=CARTESIAN_POINT('Ctrl Pts',(19.5913400222116,-15.6427086866551,-18.5618672337469));
#26336=CARTESIAN_POINT('Ctrl Pts',(19.6160774269297,-15.6207618952435,-19.3040351511221));
#26337=CARTESIAN_POINT('Ctrl Pts',(19.5991764393681,-15.5988446329143,-20.0452445789463));
#26338=CARTESIAN_POINT('Ctrl Pts',(19.5824674212387,-15.5771763172452,-20.7780349985643));
#26339=CARTESIAN_POINT('Ctrl Pts',(19.525060198905,-15.5555368559209,-21.5098876703175));
#26340=CARTESIAN_POINT('Ctrl Pts',(19.4271336434786,-15.5339776004728,-22.2360368035472));
#26341=CARTESIAN_POINT('Ctrl Pts',(19.3331608254245,-15.5132887895494,-22.9328680162854));
#26342=CARTESIAN_POINT('Ctrl Pts',(19.201874470051,-15.4926738218131,-23.6244460705193));
#26343=CARTESIAN_POINT('Ctrl Pts',(19.0334774393956,-15.472178229708,-24.30655359348));
#26344=CARTESIAN_POINT('Ctrl Pts',(18.9632356786301,-15.4636291093833,-24.5910742483731));
#26345=CARTESIAN_POINT('Ctrl Pts',(18.8865509798851,-15.455071336171,-24.8740202145938));
#26346=CARTESIAN_POINT('Ctrl Pts',(18.8034331544196,-15.4465051632561,-25.1550892338288));
#26347=CARTESIAN_POINT('Ctrl Pts',(18.5684970648177,-15.4222925090363,-25.9495428413133));
#26348=CARTESIAN_POINT('Ctrl Pts',(18.2821603937355,-15.3980127396107,-26.7290006188764));
#26349=CARTESIAN_POINT('Ctrl Pts',(17.9478172981929,-15.373671640959,-27.4875620223381));
#26350=CARTESIAN_POINT('Ctrl Pts',(17.6096213312663,-15.3490500426537,-28.254864864051));
#26351=CARTESIAN_POINT('Ctrl Pts',(17.2223065964194,-15.3243656942345,-29.0007859187224));
#26352=CARTESIAN_POINT('Ctrl Pts',(16.7894388656284,-15.2996246779941,-29.7192294405173));
#26353=CARTESIAN_POINT('Ctrl Pts',(16.3623197174987,-15.275212228119,-30.4281318677036));
#26354=CARTESIAN_POINT('Ctrl Pts',(15.8908500900045,-15.2507446065594,-31.1102808026429));
#26355=CARTESIAN_POINT('Ctrl Pts',(15.3784982747083,-15.226227733865,-31.7598454828355));
#26356=CARTESIAN_POINT('Ctrl Pts',(14.9373023646694,-15.2051157876655,-32.3191980051664));
#26357=CARTESIAN_POINT('Ctrl Pts',(14.4657921248947,-15.1839673219727,-32.8543885000881));
#26358=CARTESIAN_POINT('Ctrl Pts',(13.9662027967425,-15.1627861561651,-33.361717040277));
#26359=CARTESIAN_POINT('Ctrl Pts',(13.7349748530562,-15.1529827493696,-33.5965269701751));
#26360=CARTESIAN_POINT('Ctrl Pts',(13.4977321433395,-15.1431723381141,-33.8253687558108));
#26361=CARTESIAN_POINT('Ctrl Pts',(13.2548439035147,-15.133355303343,-34.0480219023239));
#26362=CARTESIAN_POINT('Ctrl Pts',(12.7127665642574,-15.1114456707812,-34.5449386131787));
#26363=CARTESIAN_POINT('Ctrl Pts',(12.1421429481818,-15.0896153089472,-35.0112265147352));
#26364=CARTESIAN_POINT('Ctrl Pts',(11.5470717031509,-15.0678390979032,-35.4443246772068));
#26365=CARTESIAN_POINT('Ctrl Pts',(10.9456748083076,-15.0458314041813,-35.8820267040611));
#26366=CARTESIAN_POINT('Ctrl Pts',(10.3193087124923,-15.023879027921,-36.2858292531971));
#26367=CARTESIAN_POINT('Ctrl Pts',(9.67223331419993,-15.0019561814857,-36.6531342865084));
#26368=CARTESIAN_POINT('Ctrl Pts',(9.02859017668496,-14.9801496196845,-37.0184910357981));
#26369=CARTESIAN_POINT('Ctrl Pts',(8.36445780409863,-14.9583722802168,-37.3477362165701));
#26370=CARTESIAN_POINT('Ctrl Pts',(7.68404294174371,-14.9365988158815,-37.6383617982493));
#26371=CARTESIAN_POINT('Ctrl Pts',(7.07865699956388,-14.917226297804,-37.8969402792918));
#26372=CARTESIAN_POINT('Ctrl Pts',(6.46038210537562,-14.8978568475677,-38.1249472601729));
#26373=CARTESIAN_POINT('Ctrl Pts',(5.83218189215231,-14.8784726077867,-38.3206509993521));
#26374=CARTESIAN_POINT('Ctrl Pts',(5.1251205474738,-14.8566549669189,-38.5409224129396));
#26375=CARTESIAN_POINT('Ctrl Pts',(4.40548663617095,-14.8348185865377,-38.7202707024869));
#26376=CARTESIAN_POINT('Ctrl Pts',(3.67818862050631,-14.8129380218714,-38.8585046387849));
#26377=CARTESIAN_POINT('Ctrl Pts',(3.47039773697281,-14.8066866891765,-38.8979984241921));
#26378=CARTESIAN_POINT('Ctrl Pts',(3.26198113512196,-14.800431750244,-38.9341365096523));
#26379=CARTESIAN_POINT('Ctrl Pts',(3.05305292766891,-14.7941726128961,-38.9669151386249));
#26380=CARTESIAN_POINT('Ctrl Pts',(2.36709631555785,-14.7736225076603,-39.0745344857383));
#26381=CARTESIAN_POINT('Ctrl Pts',(1.67503993848483,-14.7530808867244,-39.1459485013404));
#26382=CARTESIAN_POINT('Ctrl Pts',(0.980952725847931,-14.7325479552063,
-39.1808423753568));
#26383=CARTESIAN_POINT('Ctrl Pts',(0.279748617436334,-14.711804487129,-39.2160940373571));
#26384=CARTESIAN_POINT('Ctrl Pts',(-0.423527281316084,-14.6910698878357,
-39.2140726753723));
#26385=CARTESIAN_POINT('Ctrl Pts',(-1.12466447388414,-14.6703443781138,
-39.1745047932009));
#26386=CARTESIAN_POINT('Ctrl Pts',(-1.82430816999186,-14.6496630159221,
-39.1350211948081));
#26387=CARTESIAN_POINT('Ctrl Pts',(-2.52182132687801,-14.6289907048352,
-39.0581508532637));
#26388=CARTESIAN_POINT('Ctrl Pts',(-3.21301921257287,-14.6083276698557,
-38.9436734216641));
#26389=CARTESIAN_POINT('Ctrl Pts',(-3.36880716827831,-14.6036704623545,
-38.917871541461));
#26390=CARTESIAN_POINT('Ctrl Pts',(-3.52427433661992,-14.5990137260942,
-38.8901594316651));
#26391=CARTESIAN_POINT('Ctrl Pts',(-3.67937287116964,-14.5943574636751,
-38.8605349316873));
#26392=CARTESIAN_POINT('Ctrl Pts',(-4.37013482389948,-14.5736198794651,
-38.7285963707417));
#26393=CARTESIAN_POINT('Ctrl Pts',(-5.05358308940478,-14.552891693969,-38.5587209801456));
#26394=CARTESIAN_POINT('Ctrl Pts',(-5.72587757567336,-14.532173138055,-38.3527119484668));
#26395=CARTESIAN_POINT('Ctrl Pts',(-6.39204807187232,-14.5116433093034,
-38.1485794713188));
#26396=CARTESIAN_POINT('Ctrl Pts',(-7.04726628769434,-14.4911229355763,
-37.9089691242983));
#26397=CARTESIAN_POINT('Ctrl Pts',(-7.68782373954751,-14.4706122422547,
-37.6356778676537));
#26398=CARTESIAN_POINT('Ctrl Pts',(-7.84838772128001,-14.4654709726023,
-37.5671738916051));
#26399=CARTESIAN_POINT('Ctrl Pts',(-8.00803070830569,-14.4603303111891,
-37.4965538714857));
#26400=CARTESIAN_POINT('Ctrl Pts',(-8.16669465674164,-14.455190261566,-37.4238464793811));
#26401=CARTESIAN_POINT('Ctrl Pts',(-8.79580890275935,-14.434809586088,-37.1355563125553));
#26402=CARTESIAN_POINT('Ctrl Pts',(-9.41012999246898,-14.4144191237726,
-36.8141701658221));
#26403=CARTESIAN_POINT('Ctrl Pts',(-10.0059538355869,-14.3940294732328,
-36.4613076058483));
#26404=CARTESIAN_POINT('Ctrl Pts',(-10.6081433800485,-14.3734219824248,
-36.104675110015));
#26405=CARTESIAN_POINT('Ctrl Pts',(-11.1914374473082,-14.3528153205186,
-35.7158902611496));
#26406=CARTESIAN_POINT('Ctrl Pts',(-11.7520211503375,-14.3322204320964,
-35.2966770542561));
#26407=CARTESIAN_POINT('Ctrl Pts',(-11.9449461780648,-14.32513269587,-35.1524047196761));
#26408=CARTESIAN_POINT('Ctrl Pts',(-12.1351815441751,-14.3180463541353,
-35.0045289004469));
#26409=CARTESIAN_POINT('Ctrl Pts',(-12.3225722921391,-14.310961853216,-34.8531211898922));
#26410=CARTESIAN_POINT('Ctrl Pts',(-12.8659813515253,-14.2904177120423,
-34.4140583094122));
#26411=CARTESIAN_POINT('Ctrl Pts',(-13.385466905836,-14.2698890493991,-33.9452917665653));
#26412=CARTESIAN_POINT('Ctrl Pts',(-13.8785018093925,-14.2493867594012,
-33.4501218838296));
#26413=CARTESIAN_POINT('Ctrl Pts',(-14.3720110973987,-14.2288647426709,
-32.9544755624266));
#26414=CARTESIAN_POINT('Ctrl Pts',(-14.8390181960934,-14.2083691483171,
-32.4323757660788));
#26415=CARTESIAN_POINT('Ctrl Pts',(-15.2770258618496,-14.1879109283047,
-31.8871687331979));
#26416=CARTESIAN_POINT('Ctrl Pts',(-15.7087389445891,-14.1677467121974,
-31.3497968392838));
#26417=CARTESIAN_POINT('Ctrl Pts',(-16.1122796271712,-14.1476188027634,
-30.7899778240174));
#26418=CARTESIAN_POINT('Ctrl Pts',(-16.4853008520136,-14.1275377285754,
-30.2109402235141));
#26419=CARTESIAN_POINT('Ctrl Pts',(-16.5446960748487,-14.1243402701019,
-30.1187415360899));
#26420=CARTESIAN_POINT('Ctrl Pts',(-16.6033176266727,-14.1211439991703,
-30.0260556303139));
#26421=CARTESIAN_POINT('Ctrl Pts',(-16.6611561499774,-14.1179489584171,
-29.9328955788421));
#26422=CARTESIAN_POINT('Ctrl Pts',(-17.0432301672137,-14.0968429206748,
-29.3174919848693));
#26423=CARTESIAN_POINT('Ctrl Pts',(-17.3916160151111,-14.0756087312476,
-28.6809614007687));
#26424=CARTESIAN_POINT('Ctrl Pts',(-17.7034623542748,-14.0542966582539,
-28.0268897373378));
#26425=CARTESIAN_POINT('Ctrl Pts',(-17.8265315702687,-14.0458859130081,
-27.7687623306217));
#26426=CARTESIAN_POINT('Ctrl Pts',(-17.9439100085872,-14.0374630413417,
-27.5079035339564));
#26427=CARTESIAN_POINT('Ctrl Pts',(-18.0554230247394,-14.0290311427101,
-27.2445358893909));
#26428=CARTESIAN_POINT('Ctrl Pts',(-18.3384536637313,-14.0076301821767,
-26.5760837633235));
#26429=CARTESIAN_POINT('Ctrl Pts',(-18.5836974536876,-13.9861710721537,
-25.8914666967978));
#26430=CARTESIAN_POINT('Ctrl Pts',(-18.790342670437,-13.9647045138859,-25.1952130157255));
#26431=CARTESIAN_POINT('Ctrl Pts',(-18.9979640305451,-13.9431365526502,
-24.4956703961652));
#26432=CARTESIAN_POINT('Ctrl Pts',(-19.1666207153628,-13.9215610742978,
-23.7843816321707));
#26433=CARTESIAN_POINT('Ctrl Pts',(-19.295524663424,-13.9000294580753,-23.065979057471));
#26434=CARTESIAN_POINT('Ctrl Pts',(-19.422910035345,-13.8787514989298,-22.356039753489));
#26435=CARTESIAN_POINT('Ctrl Pts',(-19.5114733064073,-13.8575163635266,
-21.6391540886308));
#26436=CARTESIAN_POINT('Ctrl Pts',(-19.5604959629195,-13.836373665237,-20.9198198319285));
#26437=CARTESIAN_POINT('Ctrl Pts',(-19.6041891608067,-13.8175294783657,
-20.2786874196666));
#26438=CARTESIAN_POINT('Ctrl Pts',(-19.6164719708001,-13.7987587110485,
-19.6356106542054));
#26439=CARTESIAN_POINT('Ctrl Pts',(-19.5968690961381,-13.7800966736225,
-18.9937843407499));
#26440=CARTESIAN_POINT('Ctrl Pts',(-19.5850322728562,-13.7688279570235,
-18.6062297202665));
#26441=CARTESIAN_POINT('Ctrl Pts',(-19.5616304584294,-13.7575375890494,
-18.2190046297289));
#26442=CARTESIAN_POINT('Ctrl Pts',(-19.5265480176006,-13.7462268573596,
-17.8327988698587));
#26443=CARTESIAN_POINT('Ctrl Pts',(-19.4513383969259,-13.7219789481536,
-17.0048522385515));
#26444=CARTESIAN_POINT('Ctrl Pts',(-19.3224425179977,-13.6976374372766,
-16.1815896527062));
#26445=CARTESIAN_POINT('Ctrl Pts',(-19.1420495739464,-13.6732151765686,
-15.3695221289723));
#26446=CARTESIAN_POINT('Ctrl Pts',(-18.9595533968933,-13.6485081724357,
-14.5479865674249));
#26447=CARTESIAN_POINT('Ctrl Pts',(-18.7243524888602,-13.6237185286619,
-13.7379097513777));
#26448=CARTESIAN_POINT('Ctrl Pts',(-18.4387674929522,-13.59885972694,-12.9460365382625));
#26449=CARTESIAN_POINT('Ctrl Pts',(-18.1570264789123,-13.5743355253703,
-12.1648219602879));
#26450=CARTESIAN_POINT('Ctrl Pts',(-17.8262489691249,-13.549744019059,-11.4013253223427));
#26451=CARTESIAN_POINT('Ctrl Pts',(-17.4487110177113,-13.5250982604176,
-10.662009725889));
#26452=CARTESIAN_POINT('Ctrl Pts',(-17.1287298693669,-13.5042098222556,
-10.0354050291786));
#26453=CARTESIAN_POINT('Ctrl Pts',(-16.7751599097645,-13.4832824154687,
-9.42617058624309));
#26454=CARTESIAN_POINT('Ctrl Pts',(-16.3894114183323,-13.4623240191805,
-8.83822510534454));
#26455=CARTESIAN_POINT('Ctrl Pts',(-16.2605286533836,-13.4553215911153,
-8.64178612787527));
#26456=CARTESIAN_POINT('Ctrl Pts',(-16.1280539789285,-13.4483157038377,
-8.44772347747028));
#26457=CARTESIAN_POINT('Ctrl Pts',(-15.9921028202311,-13.441306655267,-8.25614187361615));
#26458=CARTESIAN_POINT('Ctrl Pts',(-15.5623910390364,-13.4191525907145,
-7.65059446214034));
#26459=CARTESIAN_POINT('Ctrl Pts',(-15.0975495293702,-13.397113694382,-7.06958693888055));
#26460=CARTESIAN_POINT('Ctrl Pts',(-14.6012172553684,-13.3751486185521,
-6.51652063561091));
#26461=CARTESIAN_POINT('Ctrl Pts',(-14.1042367015093,-13.3531548532395,
-5.96273194985091));
#26462=CARTESIAN_POINT('Ctrl Pts',(-13.5756840932192,-13.331235120765,-5.43695789661209));
#26463=CARTESIAN_POINT('Ctrl Pts',(-13.0192442507869,-13.3093481328803,
-4.94256899251096));
#26464=CARTESIAN_POINT('Ctrl Pts',(-12.4638931694907,-13.2875039702931,
-4.44914743722971));
#26465=CARTESIAN_POINT('Ctrl Pts',(-11.8807648303715,-13.2656924326483,
-3.98698861027333));
#26466=CARTESIAN_POINT('Ctrl Pts',(-11.2735390561493,-13.2438724863882,
-3.559394472157));
#26467=CARTESIAN_POINT('Ctrl Pts',(-10.6663132819271,-13.222052540128,-3.13180033404069));
#26468=CARTESIAN_POINT('Ctrl Pts',(-10.0349909365922,-13.2002241826362,
-2.73877111748341));
#26469=CARTESIAN_POINT('Ctrl Pts',(-9.38325485631212,-13.1783463501988,
-2.38355607393201));
#26470=CARTESIAN_POINT('Ctrl Pts',(-8.7339446482738,-13.1565499507647,-2.0296632010262));
#26471=CARTESIAN_POINT('Ctrl Pts',(-8.06437350531982,-13.1347044306909,
-1.71330303520563));
#26472=CARTESIAN_POINT('Ctrl Pts',(-7.37928479237363,-13.1127692728141,
-1.43559561144217));
#26473=CARTESIAN_POINT('Ctrl Pts',(-7.26984669387638,-13.1092652857786,
-1.39123380570676));
#26474=CARTESIAN_POINT('Ctrl Pts',(-7.1600125783536,-13.105759011853,-1.3478582340637));
#26475=CARTESIAN_POINT('Ctrl Pts',(-7.0498017275049,-13.1022502865334,-1.30547334974546));
#26476=CARTESIAN_POINT('Ctrl Pts',(-6.39923442526085,-13.0815385149803,
-1.05527820439898));
#26477=CARTESIAN_POINT('Ctrl Pts',(-5.73497316719949,-13.060850618311,-0.839539243042504));
#26478=CARTESIAN_POINT('Ctrl Pts',(-5.06099426995291,-13.0401839739858,
-0.659370314888131));
#26479=CARTESIAN_POINT('Ctrl Pts',(-4.38022649459523,-13.0193091579659,
-0.477386574878898));
#26480=CARTESIAN_POINT('Ctrl Pts',(-3.68954520415207,-12.9984560254629,
-0.331693328230571));
#26481=CARTESIAN_POINT('Ctrl Pts',(-2.99307187504697,-12.9776219053735,
-0.223390649147363));
#26482=CARTESIAN_POINT('Ctrl Pts',(-2.29855595236669,-12.9568463386253,
-0.115392349788409));
#26483=CARTESIAN_POINT('Ctrl Pts',(-1.59828142024127,-12.9360896783071,
-0.0445749055580308));
#26484=CARTESIAN_POINT('Ctrl Pts',(-0.896345052166794,-12.915349294738,
-0.0119787937109006));
#26485=CARTESIAN_POINT('Ctrl Pts',(-0.651593984151728,-12.9081175408918,
-0.000613186298923419));
#26486=CARTESIAN_POINT('Ctrl Pts',(-0.406640898644474,-12.9008877660542,
0.00610602211456976));
#26487=CARTESIAN_POINT('Ctrl Pts',(-0.161659435788691,-12.8936598590665,
0.00813622403735464));
#26488=CARTESIAN_POINT('Ctrl Pts',(0.57845114374412,-12.8718237153557,0.0142696428851533));
#26489=CARTESIAN_POINT('Ctrl Pts',(1.31881935615423,-12.8500046190864,-0.0223978269791295));
#26490=CARTESIAN_POINT('Ctrl Pts',(2.05464731375158,-12.8281995099508,-0.100668746796858));
#26491=CARTESIAN_POINT('Ctrl Pts',(2.74912143014574,-12.8076198571346,-0.174540807947216));
#26492=CARTESIAN_POINT('Ctrl Pts',(3.43955056406247,-12.787052663723,-0.285470705046836));
#26493=CARTESIAN_POINT('Ctrl Pts',(4.12192348226958,-12.7664953589576,-0.432404722960293));
#26494=CARTESIAN_POINT('Ctrl Pts',(4.16255673358126,-12.7652712333973,-0.44115420101959));
#26495=CARTESIAN_POINT('Ctrl Pts',(4.20316142752531,-12.7640471429007,-0.450031331332988));
#26496=CARTESIAN_POINT('Ctrl Pts',(4.24373672063353,-12.7628230869251,-0.45903588663138));
#26497=CARTESIAN_POINT('Ctrl Pts',(4.9171383993542,-12.74250822816,-0.608478618638196));
#26498=CARTESIAN_POINT('Ctrl Pts',(5.58308446317722,-12.7221835171399,-0.793165902269105));
#26499=CARTESIAN_POINT('Ctrl Pts',(6.23766269367365,-12.7018578630165,-1.01224348703434));
#26500=CARTESIAN_POINT('Ctrl Pts',(6.89946166243519,-12.6813079939381,-1.23373774535462));
#26501=CARTESIAN_POINT('Ctrl Pts',(7.54963971332928,-12.6607571606537,-1.4903851490948));
#26502=CARTESIAN_POINT('Ctrl Pts',(8.18415271849073,-12.6402145719335,-1.78124996916378));
#26503=CARTESIAN_POINT('Ctrl Pts',(8.49287758572899,-12.6302194923625,-1.92277142298682));
#26504=CARTESIAN_POINT('Ctrl Pts',(8.79789406110565,-12.6202263646059,-2.07239254593071));
#26505=CARTESIAN_POINT('Ctrl Pts',(9.09873723645247,-12.6102362497726,-2.23000118677));
#26506=CARTESIAN_POINT('Ctrl Pts',(9.71610421875438,-12.589735312564,-2.55343338983556));
#26507=CARTESIAN_POINT('Ctrl Pts',(10.31589486932,-12.5692470625953,-2.91050559967182));
#26508=CARTESIAN_POINT('Ctrl Pts',(10.8950105302152,-12.5487806769433,-3.29848861719743));
#26509=CARTESIAN_POINT('Ctrl Pts',(11.4789075959271,-12.5281453128272,-3.6896749738728));
#26510=CARTESIAN_POINT('Ctrl Pts',(12.0417860719992,-12.507532174889,-4.11228412559301));
#26511=CARTESIAN_POINT('Ctrl Pts',(12.5805018102771,-12.4869506864888,-4.56347589199602));
#26512=CARTESIAN_POINT('Ctrl Pts',(13.1192175485549,-12.4663691980886,-5.01466765839902));
#26513=CARTESIAN_POINT('Ctrl Pts',(13.6337697896925,-12.4458193583854,-5.49444142157645));
#26514=CARTESIAN_POINT('Ctrl Pts',(14.1210577428048,-12.4253106190948,-5.99992318431463));
#26515=CARTESIAN_POINT('Ctrl Pts',(14.6178163556941,-12.4044032832638,-6.51522921167468));
#26516=CARTESIAN_POINT('Ctrl Pts',(15.0867902166469,-12.3833888422608,-7.0576101230927));
#26517=CARTESIAN_POINT('Ctrl Pts',(15.524594995864,-12.3623127482286,-7.62420520375262));
#26518=CARTESIAN_POINT('Ctrl Pts',(15.7625544393443,-12.3508572871539,-7.93216586675318));
#26519=CARTESIAN_POINT('Ctrl Pts',(15.9913058197438,-12.3393836166254,-8.2472790324945));
#26520=CARTESIAN_POINT('Ctrl Pts',(16.2103066424751,-12.3278990510578,-8.56907898737672));
#26521=CARTESIAN_POINT('Ctrl Pts',(16.6134840867976,-12.306756126858,-9.16150819277613));
#26522=CARTESIAN_POINT('Ctrl Pts',(16.9836129625821,-12.2855762798268,-9.77660323967623));
#26523=CARTESIAN_POINT('Ctrl Pts',(17.3190731787424,-12.2644051478668,-10.410230276525));
#26524=CARTESIAN_POINT('Ctrl Pts',(17.6559281584302,-12.2431459913922,-11.0464917833899));
#26525=CARTESIAN_POINT('Ctrl Pts',(17.9578249328047,-12.2218956202102,-11.7014391115415));
#26526=CARTESIAN_POINT('Ctrl Pts',(18.2231534704313,-12.2007002201242,-12.370843434934));
#26527=CARTESIAN_POINT('Ctrl Pts',(18.4851562261244,-12.1797704954883,-13.031857055898));
#26528=CARTESIAN_POINT('Ctrl Pts',(18.7115011655764,-12.158894360343,-13.7069667725495));
#26529=CARTESIAN_POINT('Ctrl Pts',(18.9006765812724,-12.1381163721092,-14.3920689032953));
#26530=CARTESIAN_POINT('Ctrl Pts',(19.0543297296161,-12.1212399545439,-14.9485265113773));
#26531=CARTESIAN_POINT('Ctrl Pts',(19.1834623064766,-12.1044282811431,-15.511575450951));
#26532=CARTESIAN_POINT('Ctrl Pts',(19.2872873943559,-12.0877053835984,-16.0790063027853));
#26533=CARTESIAN_POINT('Ctrl Pts',(19.3741159192403,-12.0737200881823,-16.5535465593361));
#26534=CARTESIAN_POINT('Ctrl Pts',(19.4433885256573,-12.0596931305926,-17.0313298157836));
#26535=CARTESIAN_POINT('Ctrl Pts',(19.4946248001733,-12.0456296236613,-17.5111007063919));
#26536=CARTESIAN_POINT('Ctrl Pts',(19.5836209869234,-12.0212016475634,-18.3444512999152));
#26537=CARTESIAN_POINT('Ctrl Pts',(19.6181971167379,-11.9966633855341,-19.1838002676843));
#26538=CARTESIAN_POINT('Ctrl Pts',(19.5992339966435,-11.97204191753,-20.0221804445638));
#26539=CARTESIAN_POINT('Ctrl Pts',(19.5800404637302,-11.9471212845248,-20.8707474229193));
#26540=CARTESIAN_POINT('Ctrl Pts',(19.5059984676485,-11.9221154222447,-21.7183208775996));
#26541=CARTESIAN_POINT('Ctrl Pts',(19.3780704560821,-11.8970526190802,-22.5576538192725));
#26542=CARTESIAN_POINT('Ctrl Pts',(19.2515106885871,-11.8722578731724,-23.3880097409216));
#26543=CARTESIAN_POINT('Ctrl Pts',(19.0722113660572,-11.8474074057682,-24.2102993247012));
#26544=CARTESIAN_POINT('Ctrl Pts',(18.8411540410805,-11.822528668866,-25.0175000785769));
#26545=CARTESIAN_POINT('Ctrl Pts',(18.654000288487,-11.8023771806088,-25.6713233243856));
#26546=CARTESIAN_POINT('Ctrl Pts',(18.4328899862824,-11.7822071469913,-26.3152466976321));
#26547=CARTESIAN_POINT('Ctrl Pts',(18.1783693633787,-11.7620331441254,-26.9455435696053));
#26548=CARTESIAN_POINT('Ctrl Pts',(18.1258638749713,-11.7578714150619,-27.0755685739726));
#26549=CARTESIAN_POINT('Ctrl Pts',(18.0719366450725,-11.753709516999,-27.2050137155165));
#26550=CARTESIAN_POINT('Ctrl Pts',(18.0166072847942,-11.7495475777591,-27.3338522717797));
#26551=CARTESIAN_POINT('Ctrl Pts',(17.734675631384,-11.7283403488049,-27.990351226541));
#26552=CARTESIAN_POINT('Ctrl Pts',(17.4160954829369,-11.7072063746267,-28.6314154577482));
#26553=CARTESIAN_POINT('Ctrl Pts',(17.063445384991,-11.6861150055976,-29.2534313390557));
#26554=CARTESIAN_POINT('Ctrl Pts',(16.7029794916011,-11.6645561878795,-29.8892329783128));
#26555=CARTESIAN_POINT('Ctrl Pts',(16.3069174103707,-11.6430418938766,-30.5051318508692));
#26556=CARTESIAN_POINT('Ctrl Pts',(15.8780554561088,-11.6215394719836,-31.0973016673427));
#26557=CARTESIAN_POINT('Ctrl Pts',(15.4497195467738,-11.6000634251045,-31.6887451243787));
#26558=CARTESIAN_POINT('Ctrl Pts',(14.9886649992138,-11.5785992237406,-32.2565171522848));
#26559=CARTESIAN_POINT('Ctrl Pts',(14.4977081589213,-11.5571143274454,-32.7968474839367));
#26560=CARTESIAN_POINT('Ctrl Pts',(14.0144283425829,-11.5359653874909,-33.3287287452046));
#26561=CARTESIAN_POINT('Ctrl Pts',(13.5021748468806,-11.5147963903563,-33.8340194565904));
#26562=CARTESIAN_POINT('Ctrl Pts',(12.9636514933378,-11.4935763051179,-34.3091706153086));
#26563=CARTESIAN_POINT('Ctrl Pts',(12.8342972086067,-11.4884792022163,-34.4233027840823));
#26564=CARTESIAN_POINT('Ctrl Pts',(12.7034272858684,-11.483379151937,-34.535696223369));
#26565=CARTESIAN_POINT('Ctrl Pts',(12.5710792774466,-11.4782757249373,-34.64630219439));
#26566=CARTESIAN_POINT('Ctrl Pts',(12.015452253821,-11.4568503783231,-35.1106512027843));
#26567=CARTESIAN_POINT('Ctrl Pts',(11.433774302876,-11.435365496404,-35.5434918629006));
#26568=CARTESIAN_POINT('Ctrl Pts',(10.8302225160116,-11.4137894419453,-35.9429249485061));
#26569=CARTESIAN_POINT('Ctrl Pts',(10.7976636103101,-11.4126255108,-35.9644725678675));
#26570=CARTESIAN_POINT('Ctrl Pts',(10.765041047157,-11.4114613144045,-35.9859229797672));
#26571=CARTESIAN_POINT('Ctrl Pts',(10.7323554814834,-11.4102968478195,-36.0072758903421));
#26572=CARTESIAN_POINT('Ctrl Pts',(10.0992889967832,-11.3877430154991,-36.4208471948987));
#26573=CARTESIAN_POINT('Ctrl Pts',(9.44189982893489,-11.3652988042829,-36.7979814882934));
#26574=CARTESIAN_POINT('Ctrl Pts',(8.76489232526314,-11.342919282854,-37.1363527568119));
#26575=CARTESIAN_POINT('Ctrl Pts',(8.0772185247321,-11.3201871706224,-37.4800550864769));
#26576=CARTESIAN_POINT('Ctrl Pts',(7.36930443445444,-11.2975218220012,-37.7837632212168));
#26577=CARTESIAN_POINT('Ctrl Pts',(6.64609646036383,-11.2748763697079,-38.0450909079867));
#26578=CARTESIAN_POINT('Ctrl Pts',(5.92052712104493,-11.2521569771573,-38.307271862606));
#26579=CARTESIAN_POINT('Ctrl Pts',(5.1795649147062,-11.2294576175895,-38.526795196799));
#26580=CARTESIAN_POINT('Ctrl Pts',(4.42820472422813,-11.2067309857482,-38.7013030715507));
#26581=CARTESIAN_POINT('Ctrl Pts',(4.28459195472686,-11.2023870844057,-38.734657991748));
#26582=CARTESIAN_POINT('Ctrl Pts',(4.14059928499724,-11.1980421866886,-38.7663684959794));
#26583=CARTESIAN_POINT('Ctrl Pts',(3.99626154505958,-11.1936959622751,-38.7964183321268));
#26584=CARTESIAN_POINT('Ctrl Pts',(3.24234638115316,-11.1709944533526,-38.953376776635));
#26585=CARTESIAN_POINT('Ctrl Pts',(2.47901874643826,-11.1482567382564,-39.0650242478745));
#26586=CARTESIAN_POINT('Ctrl Pts',(1.71176405755946,-11.1254358002685,-39.1316448602016));
#26587=CARTESIAN_POINT('Ctrl Pts',(1.09886282772609,-11.1072058941349,-39.1848629842735));
#26588=CARTESIAN_POINT('Ctrl Pts',(0.483455484297372,-11.08892287655,-39.2093496499526));
#26589=CARTESIAN_POINT('Ctrl Pts',(-0.131676106469914,-11.070562916711,
-39.2052688836399));
#26590=CARTESIAN_POINT('Ctrl Pts',(-3.81597576131329,-34.5768981898607,
-38.8479936316737));
#26591=CARTESIAN_POINT('Ctrl Pts',(-6.96472622599964,-34.4824139120463,
-38.223743869252));
#26592=CARTESIAN_POINT('Ctrl Pts',(-12.9471348455675,-34.2934453564176,
-35.4015179396589));
#26593=CARTESIAN_POINT('Ctrl Pts',(-18.8664467006014,-34.0099925229744,
-27.4330398419919));
#26594=CARTESIAN_POINT('Ctrl Pts',(-20.331318008564,-33.7265396895314,-17.6174590255259));
#26595=CARTESIAN_POINT('Ctrl Pts',(-16.9973347544292,-33.4430868560882,
-8.2689363043505));
#26596=CARTESIAN_POINT('Ctrl Pts',(-9.65081972266691,-33.1596340226451,
-1.59562899482232));
#26597=CARTESIAN_POINT('Ctrl Pts',(-0.0262933065538495,-32.876181189202,
0.827886579598318));
#26598=CARTESIAN_POINT('Ctrl Pts',(9.60449596074105,-32.5927283557589,-1.57081683249197));
#26599=CARTESIAN_POINT('Ctrl Pts',(16.968068073308,-32.3092755223157,-8.22534171501629));
#26600=CARTESIAN_POINT('Ctrl Pts',(20.326257094569,-32.0258226888726,-17.5649398433253));
#26601=CARTESIAN_POINT('Ctrl Pts',(18.8863248469291,-31.7423698554295,-27.3849098811701));
#26602=CARTESIAN_POINT('Ctrl Pts',(12.9881849428024,-31.4589170219864,-35.3672202058389));
#26603=CARTESIAN_POINT('Ctrl Pts',(4.02411750997222,-31.1754641885433,-39.6275960794705));
#26604=CARTESIAN_POINT('Ctrl Pts',(-5.88986205874281,-30.8920113551001,
-39.1603598212599));
#26605=CARTESIAN_POINT('Ctrl Pts',(-14.4135107581549,-30.608558521657,-34.0758022464278));
#26606=CARTESIAN_POINT('Ctrl Pts',(-19.5347781800523,-30.3251056882139,
-25.5741598284495));
#26607=CARTESIAN_POINT('Ctrl Pts',(-20.0447639417529,-30.0416528547708,
-15.6622869851969));
#26608=CARTESIAN_POINT('Ctrl Pts',(-15.8230832020546,-29.7582000213277,
-6.67993103638414));
#26609=CARTESIAN_POINT('Ctrl Pts',(-7.86628482365859,-29.4747471878845,
-0.747421716710792));
#26610=CARTESIAN_POINT('Ctrl Pts',(1.94738931267462,-29.1912943544414,0.734842495347086));
#26611=CARTESIAN_POINT('Ctrl Pts',(11.3013724877562,-28.9078415209983,-2.58303421591672));
#26612=CARTESIAN_POINT('Ctrl Pts',(17.9876103549695,-28.6243886875551,-9.91785053388826));
#26613=CARTESIAN_POINT('Ctrl Pts',(20.4277831310784,-28.3409358541121,-19.5381864938649));
#26614=CARTESIAN_POINT('Ctrl Pts',(18.0458758708901,-28.0574830206689,-29.1731138417583));
#26615=CARTESIAN_POINT('Ctrl Pts',(11.4041496553512,-27.7740301872258,-36.548259946132));
#26616=CARTESIAN_POINT('Ctrl Pts',(2.07041706612434,-27.4905773537826,-39.9226848064432));
#26617=CARTESIAN_POINT('Ctrl Pts',(-7.75204779233906,-27.2071245203396,
-38.4998386128624));
#26618=CARTESIAN_POINT('Ctrl Pts',(-15.7446031267314,-26.9236716868964,
-32.615591302339));
#26619=CARTESIAN_POINT('Ctrl Pts',(-20.0205664089169,-26.6402188534533,
-23.6589487843398));
#26620=CARTESIAN_POINT('Ctrl Pts',(-19.5705751911487,-26.3567660200101,
-13.7441711726537));
#26621=CARTESIAN_POINT('Ctrl Pts',(-14.5008521435294,-26.0733131865671,
-5.21169114596023));
#26622=CARTESIAN_POINT('Ctrl Pts',(-6.00813066314677,-25.7898603531239,
-0.0756431475400717));
#26623=CARTESIAN_POINT('Ctrl Pts',(3.90284000977896,-25.5064075196809,0.451583090263926));
#26624=CARTESIAN_POINT('Ctrl Pts',(12.8925258434038,-25.2229546862376,-3.75446681411963));
#26625=CARTESIAN_POINT('Ctrl Pts',(18.8388666846457,-24.9395018527946,-11.7009338143157));
#26626=CARTESIAN_POINT('Ctrl Pts',(20.3381991364329,-24.6560490193514,-21.5120147631436));
#26627=CARTESIAN_POINT('Ctrl Pts',(17.0365982996035,-24.3725961859084,-30.8717550960631));
#26628=CARTESIAN_POINT('Ctrl Pts',(9.71342350960959,-24.0891433524652,-37.570741450776));
#26629=CARTESIAN_POINT('Ctrl Pts',(0.097346680409272,-23.8056905190221,
-40.0276447049455));
#26630=CARTESIAN_POINT('Ctrl Pts',(-9.5417093179583,-23.5222376855789,-37.6625005981803));
#26631=CARTESIAN_POINT('Ctrl Pts',(-16.9283972680247,-23.2387848521359,
-31.0336131867231));
#26632=CARTESIAN_POINT('Ctrl Pts',(-20.3190526577945,-22.9553320186927,
-21.705764387924));
#26633=CARTESIAN_POINT('Ctrl Pts',(-18.9132943806725,-22.6718791852496,
-11.8808394084784));
#26634=CARTESIAN_POINT('Ctrl Pts',(-13.0429586854389,-22.3884263518065,
-3.87806076536325));
#26635=CARTESIAN_POINT('Ctrl Pts',(-4.09376757557817,-22.1049735183634,
0.413475750224431));
#26636=CARTESIAN_POINT('Ctrl Pts',(5.82177777723248,-21.8215206849202,-0.0192684487989678));
#26637=CARTESIAN_POINT('Ctrl Pts',(14.3630634651559,-21.5380678514771,-5.07414193709791));
#26638=CARTESIAN_POINT('Ctrl Pts',(19.5138764247024,-21.254615018034,-13.5579166300751));
#26639=CARTESIAN_POINT('Ctrl Pts',(20.0583415808447,-20.9711621845908,-23.4679552212806));
#26640=CARTESIAN_POINT('Ctrl Pts',(15.8679352194096,-20.6877093511478,-32.4649437014039));
#26641=CARTESIAN_POINT('Ctrl Pts',(7.93182365047617,-20.4042565177046,-38.4250980912566));
#26642=CARTESIAN_POINT('Ctrl Pts',(-1.87663442994279,-20.1208036842615,
-39.9414942367564));
#26643=CARTESIAN_POINT('Ctrl Pts',(-11.2421035984713,-19.8373508508184,
-36.6561792687864));
#26644=CARTESIAN_POINT('Ctrl Pts',(-17.9538181726059,-19.5538980173753,
-29.3446681622614));
#26645=CARTESIAN_POINT('Ctrl Pts',(-20.4274444703722,-19.2704451839321,
-19.7328795605361));
#26646=CARTESIAN_POINT('Ctrl Pts',(-18.0790706735658,-18.986992350489,-10.0897240761366));
#26647=CARTESIAN_POINT('Ctrl Pts',(-11.4630421231879,-18.7035395170459,
-2.69151663072735));
#26648=CARTESIAN_POINT('Ctrl Pts',(-2.141105338289,-18.4200866836028,0.715359029564014));
#26649=CARTESIAN_POINT('Ctrl Pts',(7.68625003470205,-18.1366338501596,-0.673307077903107));
#26650=CARTESIAN_POINT('Ctrl Pts',(15.6992277724671,-17.8531810167165,-6.52971339552814));
#26651=CARTESIAN_POINT('Ctrl Pts',(20.0063245363344,-17.5697281832734,-15.4714260201883));
#26652=CARTESIAN_POINT('Ctrl Pts',(19.5908286657346,-17.2862753498303,-25.3877091112257));
#26653=CARTESIAN_POINT('Ctrl Pts',(14.5508200307232,-17.0028225163871,-33.9377746194164));
#26654=CARTESIAN_POINT('Ctrl Pts',(6.07601779594008,-16.719369682944,-39.1033369500994));
#26655=CARTESIAN_POINT('Ctrl Pts',(-3.83305873118475,-16.4359168495009,
-39.6650393873961));
#26656=CARTESIAN_POINT('Ctrl Pts',(-12.8373226302543,-16.1524640160578,
-35.4902892274021));
#26657=CARTESIAN_POINT('Ctrl Pts',(-18.8112725454568,-15.8690111826147,
-27.5645571432497));
#26658=CARTESIAN_POINT('Ctrl Pts',(-20.3447277754746,-15.5855583491715,
-17.7587515263982));
#26659=CARTESIAN_POINT('Ctrl Pts',(-17.0757086589441,-15.3021055157284,
-8.38758202491577));
#26660=CARTESIAN_POINT('Ctrl Pts',(-9.77588327388436,-15.0186526822853,
-1.66315920727498));
#26661=CARTESIAN_POINT('Ctrl Pts',(-0.168412151815172,-14.7351998488422,
0.827181983905939));
#26662=CARTESIAN_POINT('Ctrl Pts',(9.47881398148621,-14.451747015399,-1.50441306195794));
#26663=CARTESIAN_POINT('Ctrl Pts',(16.8885178546344,-14.1682941819559,-8.10756541217803));
#26664=CARTESIAN_POINT('Ctrl Pts',(20.3116048468608,-13.8848413485128,-17.4235566029001));
#26665=CARTESIAN_POINT('Ctrl Pts',(18.940032363043,-13.6013885150697,-27.2533234171469));
#26666=CARTESIAN_POINT('Ctrl Pts',(13.0975786551535,-13.3179356816265,-35.2764543733432));
#26667=CARTESIAN_POINT('Ctrl Pts',(4.1633605123225,-13.0344828481835,-39.5991417488685));
#26668=CARTESIAN_POINT('Ctrl Pts',(-5.75360812838688,-12.7510300147403,
-39.2008084046669));
#26669=CARTESIAN_POINT('Ctrl Pts',(-14.3124720906633,-12.4675771812972,
-34.1758545506937));
#26670=CARTESIAN_POINT('Ctrl Pts',(-19.4926789039061,-12.1841243478541,
-25.7096996513775));
#26671=CARTESIAN_POINT('Ctrl Pts',(-20.0717956065737,-11.900671514411,-15.8023236840409));
#26672=CARTESIAN_POINT('Ctrl Pts',(-15.9052131395112,-11.6167318103343,
-6.77385356265616));
#26673=CARTESIAN_POINT('Ctrl Pts',(-10.6086286323684,-11.4272763840721,
-2.77974786950919));
#26674=CARTESIAN_POINT('Ctrl Pts',(-7.63632785156789,-11.3323052356242,
-1.52423224121527));
#26675=CARTESIAN_POINT('Ctrl Pts',(-3.81498230970735,-34.5723049901577,
-38.8429826066095));
#26676=CARTESIAN_POINT('Ctrl Pts',(-6.96291223085966,-34.4778207123433,
-38.2188955195449));
#26677=CARTESIAN_POINT('Ctrl Pts',(-12.9437645891241,-34.2888521567146,
-35.3974039654046));
#26678=CARTESIAN_POINT('Ctrl Pts',(-18.8615347105266,-34.0053993232713,
-27.4310006174758));
#26679=CARTESIAN_POINT('Ctrl Pts',(-20.3260249685573,-33.7219464898284,
-17.6179751374934));
#26680=CARTESIAN_POINT('Ctrl Pts',(-16.9929095395447,-33.4384936563851,
-8.2718862998176));
#26681=CARTESIAN_POINT('Ctrl Pts',(-9.64830721148112,-33.1550408229421,
-1.60031632535181));
#26682=CARTESIAN_POINT('Ctrl Pts',(-0.0262864481131881,-32.8715879894989,
0.822568288451358));
#26683=CARTESIAN_POINT('Ctrl Pts',(9.60199547681959,-32.5881351560558,-1.57551062862249));
#26684=CARTESIAN_POINT('Ctrl Pts',(16.9636505339338,-32.3046823226126,-8.22830304533337));
#26685=CARTESIAN_POINT('Ctrl Pts',(20.3209652643784,-32.0212294891695,-17.5654696594927));
#26686=CARTESIAN_POINT('Ctrl Pts',(18.8814078975675,-31.7377766557264,-27.3828831231994));
#26687=CARTESIAN_POINT('Ctrl Pts',(12.9848035403151,-31.4543238222834,-35.3631152971814));
#26688=CARTESIAN_POINT('Ctrl Pts',(4.02306985344611,-31.1708709888402,-39.6223820057081));
#26689=CARTESIAN_POINT('Ctrl Pts',(-5.88832866584602,-30.887418155397,-39.1552673897821));
#26690=CARTESIAN_POINT('Ctrl Pts',(-14.409758280332,-30.6039653219539,-34.0720335514255));
#26691=CARTESIAN_POINT('Ctrl Pts',(-19.529692408668,-30.3205124885108,-25.572604488987));
#26692=CARTESIAN_POINT('Ctrl Pts',(-20.03954539836,-30.0370596550677,-15.6633121469959));
#26693=CARTESIAN_POINT('Ctrl Pts',(-15.8189637499015,-29.7536068216246,
-6.68329470484752));
#26694=CARTESIAN_POINT('Ctrl Pts',(-7.86423687992746,-29.4701539881814,
-0.752329881152492));
#26695=CARTESIAN_POINT('Ctrl Pts',(1.94688232064084,-29.1867011547383,0.729548431620834));
#26696=CARTESIAN_POINT('Ctrl Pts',(11.2984302379626,-28.9032483212953,-2.58746448880039));
#26697=CARTESIAN_POINT('Ctrl Pts',(17.9829273801424,-28.619795487852,-9.92037122792829));
#26698=CARTESIAN_POINT('Ctrl Pts',(20.4224648707717,-28.3363426544091,-19.5382025866692));
#26699=CARTESIAN_POINT('Ctrl Pts',(18.0411777269586,-28.0528898209658,-29.1706215345395));
#26700=CARTESIAN_POINT('Ctrl Pts',(11.40118064809,-27.7694369875227,-36.5438475604332));
#26701=CARTESIAN_POINT('Ctrl Pts',(2.06987804449721,-27.4859841540795,-39.9173939079036));
#26702=CARTESIAN_POINT('Ctrl Pts',(-7.75002958959002,-27.2025313206365,
-38.4949181444562));
#26703=CARTESIAN_POINT('Ctrl Pts',(-15.7405041064256,-26.9190784871933,
-32.6122027651615));
#26704=CARTESIAN_POINT('Ctrl Pts',(-20.0153541652303,-26.6356256537502,
-23.6578920594828));
#26705=CARTESIAN_POINT('Ctrl Pts',(-19.5654801001857,-26.352172820307,-13.7456957052874));
#26706=CARTESIAN_POINT('Ctrl Pts',(-14.4970769269101,-26.068719986864,-5.21543706255685));
#26707=CARTESIAN_POINT('Ctrl Pts',(-6.00656647957286,-25.7852671534208,
-0.0807262058142438));
#26708=CARTESIAN_POINT('Ctrl Pts',(3.90182392697764,-25.5018143199778,0.446362771555995));
#26709=CARTESIAN_POINT('Ctrl Pts',(12.8891693456376,-25.2183614865346,-3.7585921110079));
#26710=CARTESIAN_POINT('Ctrl Pts',(18.8339620899438,-24.9349086530915,-11.70299029249));
#26711=CARTESIAN_POINT('Ctrl Pts',(20.3329041988232,-24.6514558196483,-21.5115169806796));
#26712=CARTESIAN_POINT('Ctrl Pts',(17.0321629155032,-24.3680029862053,-30.8688205569929));
#26713=CARTESIAN_POINT('Ctrl Pts',(9.71089467354528,-24.0845501527621,-37.5660628676752));
#26714=CARTESIAN_POINT('Ctrl Pts',(0.0973213367396671,-23.8010973193191,
-40.0223264806771));
#26715=CARTESIAN_POINT('Ctrl Pts',(-9.53922518673365,-23.5176444858759,
-37.6577981260931));
#26716=CARTESIAN_POINT('Ctrl Pts',(-16.9239900534644,-23.2341916524328,
-31.0306365087945));
#26717=CARTESIAN_POINT('Ctrl Pts',(-20.3137627048647,-22.9507388189896,
-21.7052161638172));
#26718=CARTESIAN_POINT('Ctrl Pts',(-18.9083704091316,-22.6672859855465,
-11.8828490492267));
#26719=CARTESIAN_POINT('Ctrl Pts',(-13.0395630233145,-22.3838331521034,
-3.88215388525019));
#26720=CARTESIAN_POINT('Ctrl Pts',(-4.09270178584155,-22.1003803186604,
0.408265352551623));
#26721=CARTESIAN_POINT('Ctrl Pts',(5.8202621096013,-21.8169274852171,-0.0243661839140244));
#26722=CARTESIAN_POINT('Ctrl Pts',(14.3593241210566,-21.533474651774,-5.07792366386996));
#26723=CARTESIAN_POINT('Ctrl Pts',(19.5087960949496,-21.2500218183309,-13.5594896530483));
#26724=CARTESIAN_POINT('Ctrl Pts',(20.0531195026011,-20.9665689848877,-23.4669482205409));
#26725=CARTESIAN_POINT('Ctrl Pts',(15.8638040902759,-20.6831161514447,-32.4615943844956));
#26726=CARTESIAN_POINT('Ctrl Pts',(7.92975864407721,-20.3996633180015,-38.4201970811318));
#26727=CARTESIAN_POINT('Ctrl Pts',(-1.87614585855276,-20.1162104845584,
-39.9361984412856));
#26728=CARTESIAN_POINT('Ctrl Pts',(-11.2391767790044,-19.8327576511154,
-36.6517387868891));
#26729=CARTESIAN_POINT('Ctrl Pts',(-17.9491439953869,-19.5493048176722,
-29.3421311918247));
#26730=CARTESIAN_POINT('Ctrl Pts',(-20.4221262982336,-19.265851984229,-19.7328449660778));
#26731=CARTESIAN_POINT('Ctrl Pts',(-18.0743638875513,-18.9823991507859,
-10.092200023851));
#26732=CARTESIAN_POINT('Ctrl Pts',(-11.4600577835985,-18.6989463173428,
-2.69591866081435));
#26733=CARTESIAN_POINT('Ctrl Pts',(-2.14054791336138,-18.4154934838997,
0.710070038249802));
#26734=CARTESIAN_POINT('Ctrl Pts',(7.68424896203519,-18.1320406504565,-0.678234537679985));
#26735=CARTESIAN_POINT('Ctrl Pts',(15.6951405653836,-17.8485878170134,-6.53311617232502));
#26736=CARTESIAN_POINT('Ctrl Pts',(20.0011160004408,-17.5651349835703,-15.4725008715796));
#26737=CARTESIAN_POINT('Ctrl Pts',(19.5857283018913,-17.2816821501272,-25.3862023131834));
#26738=CARTESIAN_POINT('Ctrl Pts',(14.5470318052416,-16.998229316684,-33.9340418591278));
#26739=CARTESIAN_POINT('Ctrl Pts',(6.07443593832538,-16.7147764832409,-39.0982593642413));
#26740=CARTESIAN_POINT('Ctrl Pts',(-3.83206081555037,-16.4313236497978,
-39.6598155654142));
#26741=CARTESIAN_POINT('Ctrl Pts',(-12.8339805043448,-16.1478708163547,
-35.4861522785292));
#26742=CARTESIAN_POINT('Ctrl Pts',(-18.8063751347249,-15.8644179829116,
-27.5624836148608));
#26743=CARTESIAN_POINT('Ctrl Pts',(-20.3394311381927,-15.5809651494685,
-17.7592308852627));
#26744=CARTESIAN_POINT('Ctrl Pts',(-17.0712630926322,-15.2975123160254,
-8.39050111587008));
#26745=CARTESIAN_POINT('Ctrl Pts',(-9.77333817685811,-15.0140594825822,
-1.66782896457689));
#26746=CARTESIAN_POINT('Ctrl Pts',(-0.168368306458557,-14.7306066491391,
0.821863880204272));
#26747=CARTESIAN_POINT('Ctrl Pts',(9.47634622434377,-14.4471538156959,-1.50912414809111));
#26748=CARTESIAN_POINT('Ctrl Pts',(16.8841210232022,-14.1637009822528,-8.11055740353063));
#26749=CARTESIAN_POINT('Ctrl Pts',(20.3063168314357,-13.8802481488097,-17.4241232287028));
#26750=CARTESIAN_POINT('Ctrl Pts',(18.9351014334088,-13.5967953153666,-27.2513309151236));
#26751=CARTESIAN_POINT('Ctrl Pts',(13.0941687670189,-13.3133424819234,-35.2723730984362));
#26752=CARTESIAN_POINT('Ctrl Pts',(4.16227661649339,-13.0298896484804,-39.5939350764576));
#26753=CARTESIAN_POINT('Ctrl Pts',(-5.75211023250835,-12.7464368150372,
-39.1957054557265));
#26754=CARTESIAN_POINT('Ctrl Pts',(-14.3087458692661,-12.4629839815941,
-34.172059781382));
#26755=CARTESIAN_POINT('Ctrl Pts',(-19.487604190213,-12.179531148151,-25.7081090775789));
#26756=CARTESIAN_POINT('Ctrl Pts',(-20.0665698282889,-11.8960783147079,
-15.8033122812495));
#26757=CARTESIAN_POINT('Ctrl Pts',(-15.9010727270796,-11.6121386106312,
-6.77719300709508));
#26758=CARTESIAN_POINT('Ctrl Pts',(-10.6058660269121,-11.422683184369,-2.78412653467668));
#26759=CARTESIAN_POINT('Ctrl Pts',(-7.63433982068999,-11.3277120359211,
-1.52893809381886));
#26760=CARTESIAN_POINT('Ctrl Pts',(-3.81398885810142,-34.5677117904546,
-38.8379715815453));
#26761=CARTESIAN_POINT('Ctrl Pts',(-6.96109823571968,-34.4732275126402,
-38.2140471698377));
#26762=CARTESIAN_POINT('Ctrl Pts',(-12.9403943326807,-34.2842589570115,
-35.3932899911502));
#26763=CARTESIAN_POINT('Ctrl Pts',(-18.8566227204516,-34.0008061235683,
-27.4289613929597));
#26764=CARTESIAN_POINT('Ctrl Pts',(-20.3207319285506,-33.7173532901252,
-17.6184912494609));
#26765=CARTESIAN_POINT('Ctrl Pts',(-16.9884843246603,-33.433900456682,-8.27483629528471));
#26766=CARTESIAN_POINT('Ctrl Pts',(-9.64579470029534,-33.150447623239,-1.6050036558813));
#26767=CARTESIAN_POINT('Ctrl Pts',(-0.0262795896725267,-32.8669947897959,
0.817249997304398));
#26768=CARTESIAN_POINT('Ctrl Pts',(9.59949499289813,-32.5835419563527,-1.58020442475302));
#26769=CARTESIAN_POINT('Ctrl Pts',(16.9592329945597,-32.3000891229095,-8.23126437565045));
#26770=CARTESIAN_POINT('Ctrl Pts',(20.3156734341879,-32.0166362894664,-17.5659994756601));
#26771=CARTESIAN_POINT('Ctrl Pts',(18.8764909482057,-31.7331834560233,-27.3808563652286));
#26772=CARTESIAN_POINT('Ctrl Pts',(12.9814221378277,-31.4497306225803,-35.3590103885239));
#26773=CARTESIAN_POINT('Ctrl Pts',(4.02202219692,-31.1662777891372,-39.6171679319456));
#26774=CARTESIAN_POINT('Ctrl Pts',(-5.88679527294922,-30.882824955694,-39.1501749583043));
#26775=CARTESIAN_POINT('Ctrl Pts',(-14.406005802509,-30.5993721222509,-34.0682648564232));
#26776=CARTESIAN_POINT('Ctrl Pts',(-19.5246066372838,-30.3159192888077,
-25.5710491495245));
#26777=CARTESIAN_POINT('Ctrl Pts',(-20.0343268549673,-30.0324664553646,
-15.6643373087948));
#26778=CARTESIAN_POINT('Ctrl Pts',(-15.8148442977485,-29.7490136219216,
-6.6866583733109));
#26779=CARTESIAN_POINT('Ctrl Pts',(-7.86218893619634,-29.4655607884784,
-0.757238045594192));
#26780=CARTESIAN_POINT('Ctrl Pts',(1.94637532860706,-29.1821079550353,0.724254367894582));
#26781=CARTESIAN_POINT('Ctrl Pts',(11.295487988169,-28.8986551215922,-2.59189476168406));
#26782=CARTESIAN_POINT('Ctrl Pts',(17.9782444053153,-28.6152022881489,-9.92289192196831));
#26783=CARTESIAN_POINT('Ctrl Pts',(20.4171466104648,-28.331749454706,-19.5382186794735));
#26784=CARTESIAN_POINT('Ctrl Pts',(18.0364795830272,-28.0482966212627,-29.1681292273209));
#26785=CARTESIAN_POINT('Ctrl Pts',(11.3982116408289,-27.7648437878197,-36.5394351747346));
#26786=CARTESIAN_POINT('Ctrl Pts',(2.06933902287006,-27.4813909543765,-39.9121030093639));
#26787=CARTESIAN_POINT('Ctrl Pts',(-7.74801138684098,-27.1979381209334,
-38.4899976760502));
#26788=CARTESIAN_POINT('Ctrl Pts',(-15.7364050861198,-26.9144852874903,
-32.6088142279839));
#26789=CARTESIAN_POINT('Ctrl Pts',(-20.0101419215437,-26.6310324540471,
-23.6568353346258));
#26790=CARTESIAN_POINT('Ctrl Pts',(-19.5603850092228,-26.3475796206039,
-13.747220237921));
#26791=CARTESIAN_POINT('Ctrl Pts',(-14.4933017102908,-26.0641267871609,
-5.21918297915346));
#26792=CARTESIAN_POINT('Ctrl Pts',(-6.00500229599896,-25.7806739537177,
-0.085809264088416));
#26793=CARTESIAN_POINT('Ctrl Pts',(3.90080784417634,-25.4972211202747,0.441142452848064));
#26794=CARTESIAN_POINT('Ctrl Pts',(12.8858128478713,-25.2137682868314,-3.76271740789619));
#26795=CARTESIAN_POINT('Ctrl Pts',(18.8290574952418,-24.9303154533884,-11.7050467706642));
#26796=CARTESIAN_POINT('Ctrl Pts',(20.3276092612136,-24.6468626199452,-21.5110191982156));
#26797=CARTESIAN_POINT('Ctrl Pts',(17.0277275314031,-24.3634097865023,-30.8658860179225));
#26798=CARTESIAN_POINT('Ctrl Pts',(9.70836583748096,-24.0799569530591,-37.5613842845743));
#26799=CARTESIAN_POINT('Ctrl Pts',(0.0972959930700622,-23.796504119616,
-40.0170082564086));
#26800=CARTESIAN_POINT('Ctrl Pts',(-9.536741055509,-23.5130512861727,-37.653095654006));
#26801=CARTESIAN_POINT('Ctrl Pts',(-16.919582838904,-23.2295984527298,-31.027659830866));
#26802=CARTESIAN_POINT('Ctrl Pts',(-20.3084727519348,-22.9461456192866,
-21.7046679397104));
#26803=CARTESIAN_POINT('Ctrl Pts',(-18.9034464375909,-22.6626927858435,
-11.8848586899749));
#26804=CARTESIAN_POINT('Ctrl Pts',(-13.0361673611902,-22.3792399524004,
-3.88624700513714));
#26805=CARTESIAN_POINT('Ctrl Pts',(-4.09163599610492,-22.0957871189572,
0.403054954878816));
#26806=CARTESIAN_POINT('Ctrl Pts',(5.81874644197011,-21.812334285514,-0.029463919029081));
#26807=CARTESIAN_POINT('Ctrl Pts',(14.3555847769573,-21.528881452071,-5.08170539064202));
#26808=CARTESIAN_POINT('Ctrl Pts',(19.5037157651968,-21.2454286186278,-13.5610626760216));
#26809=CARTESIAN_POINT('Ctrl Pts',(20.0478974243575,-20.9619757851847,-23.4659412198013));
#26810=CARTESIAN_POINT('Ctrl Pts',(15.8596729611422,-20.6785229517416,-32.4582450675874));
#26811=CARTESIAN_POINT('Ctrl Pts',(7.92769363767826,-20.3950701182984,-38.415296071007));
#26812=CARTESIAN_POINT('Ctrl Pts',(-1.87565728716274,-20.1116172848553,
-39.9309026458149));
#26813=CARTESIAN_POINT('Ctrl Pts',(-11.2362499595374,-19.8281644514123,
-36.6472983049919));
#26814=CARTESIAN_POINT('Ctrl Pts',(-17.9444698181679,-19.5447116179692,
-29.3395942213879));
#26815=CARTESIAN_POINT('Ctrl Pts',(-20.4168081260951,-19.2612587845259,
-19.7328103716195));
#26816=CARTESIAN_POINT('Ctrl Pts',(-18.0696571015367,-18.9778059510828,
-10.0946759715655));
#26817=CARTESIAN_POINT('Ctrl Pts',(-11.4570734440092,-18.6943531176397,
-2.70032069090134));
#26818=CARTESIAN_POINT('Ctrl Pts',(-2.13999048843376,-18.4109002841966,
0.704781046935589));
#26819=CARTESIAN_POINT('Ctrl Pts',(7.68224788936834,-18.1274474507534,-0.683161997456864));
#26820=CARTESIAN_POINT('Ctrl Pts',(15.6910533583001,-17.8439946173104,-6.5365189491219));
#26821=CARTESIAN_POINT('Ctrl Pts',(19.9959074645471,-17.5605417838673,-15.4735757229709));
#26822=CARTESIAN_POINT('Ctrl Pts',(19.580627938048,-17.2770889504241,-25.3846955151411));
#26823=CARTESIAN_POINT('Ctrl Pts',(14.54324357976,-16.993636116981,-33.9303090988392));
#26824=CARTESIAN_POINT('Ctrl Pts',(6.07285408071067,-16.7101832835378,-39.0931817783831));
#26825=CARTESIAN_POINT('Ctrl Pts',(-3.83106289991599,-16.4267304500948,
-39.6545917434321));
#26826=CARTESIAN_POINT('Ctrl Pts',(-12.8306383784353,-16.1432776166517,
-35.4820153296562));
#26827=CARTESIAN_POINT('Ctrl Pts',(-18.801477723993,-15.8598247832086,-27.560410086472));
#26828=CARTESIAN_POINT('Ctrl Pts',(-20.3341345009109,-15.5763719497654,
-17.7597102441272));
#26829=CARTESIAN_POINT('Ctrl Pts',(-17.0668175263205,-15.2929191163223,
-8.3934202068244));
#26830=CARTESIAN_POINT('Ctrl Pts',(-9.77079307983186,-15.0094662828791,
-1.6724987218788));
#26831=CARTESIAN_POINT('Ctrl Pts',(-0.168324461101943,-14.7260134494361,
0.816545776502604));
#26832=CARTESIAN_POINT('Ctrl Pts',(9.47387846720132,-14.4425606159929,-1.51383523422427));
#26833=CARTESIAN_POINT('Ctrl Pts',(16.87972419177,-14.1591077825498,-8.11354939488324));
#26834=CARTESIAN_POINT('Ctrl Pts',(20.3010288160105,-13.8756549491067,-17.4246898545055));
#26835=CARTESIAN_POINT('Ctrl Pts',(18.9301705037748,-13.5922021156636,-27.2493384131005));
#26836=CARTESIAN_POINT('Ctrl Pts',(13.0907588788844,-13.3087492822204,-35.2682918235292));
#26837=CARTESIAN_POINT('Ctrl Pts',(4.16119272066428,-13.0252964487774,-39.5887284040469));
#26838=CARTESIAN_POINT('Ctrl Pts',(-5.75061233662982,-12.7418436153342,
-39.190602506786));
#26839=CARTESIAN_POINT('Ctrl Pts',(-14.305019647869,-12.4583907818911,-34.1682650120703));
#26840=CARTESIAN_POINT('Ctrl Pts',(-19.4825294765199,-12.174937948448,-25.7065185037804));
#26841=CARTESIAN_POINT('Ctrl Pts',(-20.0613440500041,-11.8914851150049,
-15.8043008784581));
#26842=CARTESIAN_POINT('Ctrl Pts',(-15.8969323146481,-11.6075454109282,
-6.78053245153401));
#26843=CARTESIAN_POINT('Ctrl Pts',(-10.6031034214557,-11.418089984666,-2.78850519984417));
#26844=CARTESIAN_POINT('Ctrl Pts',(-7.63235178981208,-11.3231188362181,
-1.53364394642246));
#26845=CARTESIAN_POINT('Ctrl Pts',(-3.81299540649549,-34.5631185907515,
-38.8329605564811));
#26846=CARTESIAN_POINT('Ctrl Pts',(-6.9592842405797,-34.4686343129371,-38.2091988201306));
#26847=CARTESIAN_POINT('Ctrl Pts',(-12.9370240762373,-34.2796657573084,
-35.3891760168959));
#26848=CARTESIAN_POINT('Ctrl Pts',(-18.8517107303768,-33.9962129238652,
-27.4269221684436));
#26849=CARTESIAN_POINT('Ctrl Pts',(-20.3154388885439,-33.7127600904222,
-17.6190073614284));
#26850=CARTESIAN_POINT('Ctrl Pts',(-16.9840591097758,-33.429307256979,-8.27778629075181));
#26851=CARTESIAN_POINT('Ctrl Pts',(-9.64328218910955,-33.1458544235359,
-1.60969098641078));
#26852=CARTESIAN_POINT('Ctrl Pts',(-0.0262727312318653,-32.8624015900928,
0.811931706157438));
#26853=CARTESIAN_POINT('Ctrl Pts',(9.59699450897667,-32.5789487566497,-1.58489822088354));
#26854=CARTESIAN_POINT('Ctrl Pts',(16.9548154551856,-32.2954959232065,-8.23422570596753));
#26855=CARTESIAN_POINT('Ctrl Pts',(20.3103816039973,-32.0120430897634,-17.5665292918275));
#26856=CARTESIAN_POINT('Ctrl Pts',(18.8715739988441,-31.7285902563203,-27.3788296072578));
#26857=CARTESIAN_POINT('Ctrl Pts',(12.9780407353403,-31.4451374228772,-35.3549054798664));
#26858=CARTESIAN_POINT('Ctrl Pts',(4.02097454039388,-31.1616845894341,-39.6119538581832));
#26859=CARTESIAN_POINT('Ctrl Pts',(-5.88526188005242,-30.8782317559909,
-39.1450825268266));
#26860=CARTESIAN_POINT('Ctrl Pts',(-14.4022533246861,-30.5947789225478,
-34.0644961614209));
#26861=CARTESIAN_POINT('Ctrl Pts',(-19.5195208658996,-30.3113260891047,
-25.569493810062));
#26862=CARTESIAN_POINT('Ctrl Pts',(-20.0291083115745,-30.0278732556616,
-15.6653624705937));
#26863=CARTESIAN_POINT('Ctrl Pts',(-15.8107248455955,-29.7444204222185,
-6.69002204177428));
#26864=CARTESIAN_POINT('Ctrl Pts',(-7.86014099246522,-29.4609675887753,
-0.762146210035892));
#26865=CARTESIAN_POINT('Ctrl Pts',(1.94586833657328,-29.1775147553322,0.718960304168329));
#26866=CARTESIAN_POINT('Ctrl Pts',(11.2925457383755,-28.8940619218891,-2.59632503456773));
#26867=CARTESIAN_POINT('Ctrl Pts',(17.9735614304883,-28.6106090884459,-9.92541261600833));
#26868=CARTESIAN_POINT('Ctrl Pts',(20.4118283501581,-28.3271562550029,-19.5382347722779));
#26869=CARTESIAN_POINT('Ctrl Pts',(18.0317814390957,-28.0437034215597,-29.1656369201022));
#26870=CARTESIAN_POINT('Ctrl Pts',(11.3952426335677,-27.7602505881166,-36.5350227890359));
#26871=CARTESIAN_POINT('Ctrl Pts',(2.06880000124293,-27.4767977546734,-39.9068121108242));
#26872=CARTESIAN_POINT('Ctrl Pts',(-7.74599318409194,-27.1933449212304,
-38.4850772076441));
#26873=CARTESIAN_POINT('Ctrl Pts',(-15.7323060658139,-26.9098920877872,
-32.6054256908063));
#26874=CARTESIAN_POINT('Ctrl Pts',(-20.0049296778572,-26.6264392543441,
-23.6557786097688));
#26875=CARTESIAN_POINT('Ctrl Pts',(-19.5552899182599,-26.3429864209009,
-13.7487447705547));
#26876=CARTESIAN_POINT('Ctrl Pts',(-14.4895264936715,-26.0595335874579,
-5.22292889575008));
#26877=CARTESIAN_POINT('Ctrl Pts',(-6.00343811242506,-25.7760807540147,
-0.0908923223625881));
#26878=CARTESIAN_POINT('Ctrl Pts',(3.89979176137502,-25.4926279205717,0.435922134140133));
#26879=CARTESIAN_POINT('Ctrl Pts',(12.882456350105,-25.2091750871284,-3.76684270478447));
#26880=CARTESIAN_POINT('Ctrl Pts',(18.8241529005399,-24.9257222536854,-11.7071032488385));
#26881=CARTESIAN_POINT('Ctrl Pts',(20.3223143236039,-24.6422694202422,-21.5105214157516));
#26882=CARTESIAN_POINT('Ctrl Pts',(17.0232921473028,-24.3588165867992,-30.8629514788523));
#26883=CARTESIAN_POINT('Ctrl Pts',(9.70583700141665,-24.075363753356,-37.5567057014735));
#26884=CARTESIAN_POINT('Ctrl Pts',(0.0972706494004573,-23.7919109199129,
-40.0116900321401));
#26885=CARTESIAN_POINT('Ctrl Pts',(-9.53425692428435,-23.5084580864697,
-37.6483931819189));
#26886=CARTESIAN_POINT('Ctrl Pts',(-16.9151756243437,-23.2250052530267,
-31.0246831529374));
#26887=CARTESIAN_POINT('Ctrl Pts',(-20.3031827990049,-22.9415524195835,
-21.7041197156037));
#26888=CARTESIAN_POINT('Ctrl Pts',(-18.8985224660501,-22.6580995861404,
-11.8868683307232));
#26889=CARTESIAN_POINT('Ctrl Pts',(-13.0327716990659,-22.3746467526973,
-3.89034012502409));
#26890=CARTESIAN_POINT('Ctrl Pts',(-4.09057020636829,-22.0911939192542,
0.397844557206008));
#26891=CARTESIAN_POINT('Ctrl Pts',(5.81723077433893,-21.807741085811,-0.0345616541441376));
#26892=CARTESIAN_POINT('Ctrl Pts',(14.351845432858,-21.5242882523679,-5.08548711741407));
#26893=CARTESIAN_POINT('Ctrl Pts',(19.498635435444,-21.2408354189248,-13.5626356989948));
#26894=CARTESIAN_POINT('Ctrl Pts',(20.042675346114,-20.9573825854816,-23.4649342190616));
#26895=CARTESIAN_POINT('Ctrl Pts',(15.8555418320084,-20.6739297520386,-32.4548957506792));
#26896=CARTESIAN_POINT('Ctrl Pts',(7.9256286312793,-20.3904769185954,-38.4103950608821));
#26897=CARTESIAN_POINT('Ctrl Pts',(-1.87516871577272,-20.1070240851523,
-39.9256068503441));
#26898=CARTESIAN_POINT('Ctrl Pts',(-11.2333231400705,-19.8235712517092,
-36.6428578230947));
#26899=CARTESIAN_POINT('Ctrl Pts',(-17.9397956409489,-19.5401184182661,
-29.3370572509512));
#26900=CARTESIAN_POINT('Ctrl Pts',(-20.4114899539566,-19.2566655848229,
-19.7327757771611));
#26901=CARTESIAN_POINT('Ctrl Pts',(-18.0649503155221,-18.9732127513798,
-10.0971519192799));
#26902=CARTESIAN_POINT('Ctrl Pts',(-11.4540891044198,-18.6897599179367,
-2.70472272098834));
#26903=CARTESIAN_POINT('Ctrl Pts',(-2.13943306350615,-18.4063070844936,
0.699492055621377));
#26904=CARTESIAN_POINT('Ctrl Pts',(7.68024681670148,-18.1228542510504,-0.688089457233742));
#26905=CARTESIAN_POINT('Ctrl Pts',(15.6869661512165,-17.8394014176073,-6.53992172591878));
#26906=CARTESIAN_POINT('Ctrl Pts',(19.9906989286534,-17.5559485841642,-15.4746505743622));
#26907=CARTESIAN_POINT('Ctrl Pts',(19.5755275742047,-17.2724957507211,-25.3831887170988));
#26908=CARTESIAN_POINT('Ctrl Pts',(14.5394553542785,-16.9890429172779,-33.9265763385505));
#26909=CARTESIAN_POINT('Ctrl Pts',(6.07127222309597,-16.7055900838348,-39.088104192525));
#26910=CARTESIAN_POINT('Ctrl Pts',(-3.83006498428161,-16.4221372503917,
-39.6493679214502));
#26911=CARTESIAN_POINT('Ctrl Pts',(-12.8272962525258,-16.1386844169486,
-35.4778783807832));
#26912=CARTESIAN_POINT('Ctrl Pts',(-18.7965803132611,-15.8552315835055,
-27.5583365580831));
#26913=CARTESIAN_POINT('Ctrl Pts',(-20.3288378636291,-15.5717787500623,
-17.7601896029916));
#26914=CARTESIAN_POINT('Ctrl Pts',(-17.0623719600087,-15.2883259166192,
-8.39633929777871));
#26915=CARTESIAN_POINT('Ctrl Pts',(-9.76824798280561,-15.0048730831761,
-1.6771684791807));
#26916=CARTESIAN_POINT('Ctrl Pts',(-0.168280615745329,-14.721420249733,
0.811227672800936));
#26917=CARTESIAN_POINT('Ctrl Pts',(9.47141071005888,-14.4379674162898,-1.51854632035743));
#26918=CARTESIAN_POINT('Ctrl Pts',(16.8753273603378,-14.1545145828467,-8.11654138623584));
#26919=CARTESIAN_POINT('Ctrl Pts',(20.2957408005854,-13.8710617494036,-17.4252564803083));
#26920=CARTESIAN_POINT('Ctrl Pts',(18.9252395741407,-13.5876089159605,-27.2473459110772));
#26921=CARTESIAN_POINT('Ctrl Pts',(13.0873489907499,-13.3041560825173,-35.2642105486222));
#26922=CARTESIAN_POINT('Ctrl Pts',(4.16010882483517,-13.0207032490743,-39.583521731636));
#26923=CARTESIAN_POINT('Ctrl Pts',(-5.74911444075129,-12.7372504156311,
-39.1854995578456));
#26924=CARTESIAN_POINT('Ctrl Pts',(-14.3012934264718,-12.453797582188,-34.1644702427586));
#26925=CARTESIAN_POINT('Ctrl Pts',(-19.4774547628268,-12.1703447487449,
-25.7049279299818));
#26926=CARTESIAN_POINT('Ctrl Pts',(-20.0561182717193,-11.8868919153018,
-15.8052894756667));
#26927=CARTESIAN_POINT('Ctrl Pts',(-15.8927919022166,-11.6029522112251,
-6.78387189597294));
#26928=CARTESIAN_POINT('Ctrl Pts',(-10.6003408159993,-11.4134967849629,
-2.79288386501166));
#26929=CARTESIAN_POINT('Ctrl Pts',(-7.63036375893419,-11.318525636515,-1.53834979902606));
#26930=CARTESIAN_POINT('Ctrl Pts',(-3.77041890909842,-34.366267174906,-38.6182023394436));
#26931=CARTESIAN_POINT('Ctrl Pts',(-6.88154159172345,-34.2717828970916,
-38.0014124041107));
#26932=CARTESIAN_POINT('Ctrl Pts',(-12.7925845143777,-34.0828143414629,
-35.2128628345666));
#26933=CARTESIAN_POINT('Ctrl Pts',(-18.6411968700256,-33.7993615080198,
-27.3395268320394));
#26934=CARTESIAN_POINT('Ctrl Pts',(-20.0885943168279,-33.5159086745767,
-17.6411264457504));
#26935=CARTESIAN_POINT('Ctrl Pts',(-16.7944070432979,-33.2324558411335,
-8.40421466791335));
#26936=CARTESIAN_POINT('Ctrl Pts',(-9.53560313829014,-32.9490030076904,
-1.81057658053166));
#26937=CARTESIAN_POINT('Ctrl Pts',(-0.0259787980606624,-32.6655501742473,
0.584004942716293));
#26938=CARTESIAN_POINT('Ctrl Pts',(9.48983091234263,-32.3820973408042,-1.78606091219163));
#26939=CARTESIAN_POINT('Ctrl Pts',(16.7654923391514,-32.0986445073611,-8.36113986241391));
#26940=CARTESIAN_POINT('Ctrl Pts',(20.0835888815445,-31.8151916739179,-17.589235699001));
#26941=CARTESIAN_POINT('Ctrl Pts',(18.66084759763,-31.5317388404749,-27.2919685513678));
#26942=CARTESIAN_POINT('Ctrl Pts',(12.8331234858811,-31.2482860070316,-35.178980823116));
#26943=CARTESIAN_POINT('Ctrl Pts',(3.976074974989,-30.9648331735886,-39.3884935540782));
#26944=CARTESIAN_POINT('Ctrl Pts',(-5.8195450416182,-30.6813803401454,-38.9268354634936));
#26945=CARTESIAN_POINT('Ctrl Pts',(-14.2414328465606,-30.3979275067023,
-33.9029806613219));
#26946=CARTESIAN_POINT('Ctrl Pts',(-19.3015592351476,-30.1144746732592,
-25.5028364045271));
#26947=CARTESIAN_POINT('Ctrl Pts',(-19.8054564518841,-29.8310218398161,
-15.7092979762613));
#26948=CARTESIAN_POINT('Ctrl Pts',(-15.6341768961805,-29.5475690063729,
-6.83417926163336));
#26949=CARTESIAN_POINT('Ctrl Pts',(-7.77237197541712,-29.2641161729298,
-0.972496114680176));
#26950=CARTESIAN_POINT('Ctrl Pts',(1.92414010655412,-28.9806633394867,0.49207185875751));
#26951=CARTESIAN_POINT('Ctrl Pts',(11.1664493186518,-28.6972105060436,-2.7861938724393));
#26952=CARTESIAN_POINT('Ctrl Pts',(17.772862509328,-28.4137576726004,-10.0334423605807));
#26953=CARTESIAN_POINT('Ctrl Pts',(20.1839029084392,-28.1303048391573,-19.5389244638929));
#26954=CARTESIAN_POINT('Ctrl Pts',(17.8304324134616,-27.8468520057142,-29.0588237535873));
#26955=CARTESIAN_POINT('Ctrl Pts',(11.2679994652319,-27.5633991722711,-36.3459205448068));
#26956=CARTESIAN_POINT('Ctrl Pts',(2.04569907436563,-27.2799463388279,-39.6800593162663));
#26957=CARTESIAN_POINT('Ctrl Pts',(-7.65949878056169,-26.9964935053849,
-38.2741999902407));
#26958=CARTESIAN_POINT('Ctrl Pts',(-15.556633766992,-26.7130406719417,-32.4602026689106));
#26959=CARTESIAN_POINT('Ctrl Pts',(-19.7815478055758,-26.4295878384986,
-23.6104904016123));
#26960=CARTESIAN_POINT('Ctrl Pts',(-19.3369288769923,-26.1461350050554,
-13.8140818834263));
#26961=CARTESIAN_POINT('Ctrl Pts',(-14.3277314957011,-25.8626821716124,
-5.38346817846218));
#26962=CARTESIAN_POINT('Ctrl Pts',(-5.93640167354356,-25.5792293381692,
-0.308737676969965));
#26963=CARTESIAN_POINT('Ctrl Pts',(3.85624535560448,-25.2957765047262,0.212194189514517));
#26964=CARTESIAN_POINT('Ctrl Pts',(12.738606445836,-25.012323671283,-3.9436411428537));
#26965=CARTESIAN_POINT('Ctrl Pts',(18.6139559847424,-24.7288708378399,-11.795238027735));
#26966=CARTESIAN_POINT('Ctrl Pts',(20.0953884260477,-24.4454180043967,-21.4891878815799));
#26967=CARTESIAN_POINT('Ctrl Pts',(16.8332042572931,-24.1619651709536,-30.7371855186977));
#26968=CARTESIAN_POINT('Ctrl Pts',(9.597458312946,-23.8785123375105,-37.3561949971525));
#26969=CARTESIAN_POINT('Ctrl Pts',(0.0961844921316758,-23.5950595040674,
-39.7837661349193));
#26970=CARTESIAN_POINT('Ctrl Pts',(-9.42779415751366,-23.3116066706243,
-37.4468586638991));
#26971=CARTESIAN_POINT('Ctrl Pts',(-16.7262950003285,-23.0281538371811,
-30.8971112417125));
#26972=CARTESIAN_POINT('Ctrl Pts',(-20.0764705305818,-22.744701003738,-21.6806243967426));
#26973=CARTESIAN_POINT('Ctrl Pts',(-18.6874951143024,-22.4612481702949,
-11.9729957913632));
#26974=CARTESIAN_POINT('Ctrl Pts',(-12.8872433223091,-22.1777953368518,
-4.06575954875039));
#26975=CARTESIAN_POINT('Ctrl Pts',(-4.04489350337002,-21.8943425034086,
0.174541799799968));
#26976=CARTESIAN_POINT('Ctrl Pts',(5.75227359014534,-21.6108896699655,-0.253036016217992));
#26977=CARTESIAN_POINT('Ctrl Pts',(14.191587828602,-21.3274368365224,-5.24756112193067));
#26978=CARTESIAN_POINT('Ctrl Pts',(19.280907017467,-21.0439840030793,-13.6300509692767));
#26979=CARTESIAN_POINT('Ctrl Pts',(19.8188719928187,-20.7605311696361,-23.4217770445051));
#26980=CARTESIAN_POINT('Ctrl Pts',(15.6784934405617,-20.4770783361931,-32.3113535974695));
#26981=CARTESIAN_POINT('Ctrl Pts',(7.83712835703834,-20.1936255027499,-38.2003517698176));
#26982=CARTESIAN_POINT('Ctrl Pts',(-1.85422994191459,-19.9101726693068,
-39.6986441873106));
#26983=CARTESIAN_POINT('Ctrl Pts',(-11.1078880200587,-19.6267198358636,
-36.4525514560715));
#26984=CARTESIAN_POINT('Ctrl Pts',(-17.739473760135,-19.3432670024206,-29.2283299465191));
#26985=CARTESIAN_POINT('Ctrl Pts',(-20.1835682908769,-19.0598141689774,
-19.731293157518));
#26986=CARTESIAN_POINT('Ctrl Pts',(-17.863230914898,-18.7763613355343,-10.2032639641839));
#26987=CARTESIAN_POINT('Ctrl Pts',(-11.3261888363042,-18.4929085020912,
-2.89338115328813));
#26988=CARTESIAN_POINT('Ctrl Pts',(-2.11554342375115,-18.209455668648,0.472820999297997));
#26989=CARTESIAN_POINT('Ctrl Pts',(7.59448655955051,-17.9260028352049,-0.899266304814246));
#26990=CARTESIAN_POINT('Ctrl Pts',(15.5118001333511,-17.6425500017618,-6.68575501721372));
#26991=CARTESIAN_POINT('Ctrl Pts',(19.767475961782,-17.3590971683187,-15.5207156339885));
#26992=CARTESIAN_POINT('Ctrl Pts',(19.3569405523487,-17.0756443348756,-25.3186116581428));
#26993=CARTESIAN_POINT('Ctrl Pts',(14.3771028336406,-16.7921915014324,-33.7666008976092));
#26994=CARTESIAN_POINT('Ctrl Pts',(6.00347832532296,-16.5087386679893,-38.8704933700334));
#26995=CARTESIAN_POINT('Ctrl Pts',(-3.78729717137964,-16.2252858345462,
-39.4254898365088));
#26996=CARTESIAN_POINT('Ctrl Pts',(-12.6840622849758,-15.9418330011031,
-35.3005805719416));
#26997=CARTESIAN_POINT('Ctrl Pts',(-18.5866912818942,-15.65838016766,-27.4694710557039));
#26998=CARTESIAN_POINT('Ctrl Pts',(-20.10183912298,-15.3749273342168,-17.7807335543259));
#26999=CARTESIAN_POINT('Ctrl Pts',(-16.8718476895039,-15.0914745007737,
-8.52144319582075));
#27000=CARTESIAN_POINT('Ctrl Pts',(-9.65917239596636,-14.8080216673306,
-1.87730093497661));
#27001=CARTESIAN_POINT('Ctrl Pts',(-0.166401529033288,-14.5245688338875,
0.583308942729462));
#27002=CARTESIAN_POINT('Ctrl Pts',(9.36564968966841,-14.2411160004443,-1.72045001177868));
#27003=CARTESIAN_POINT('Ctrl Pts',(16.6868917275293,-13.9576631670012,-8.24476958706174));
#27004=CARTESIAN_POINT('Ctrl Pts',(20.0691115680788,-13.6742103335581,-17.4495404432833));
#27005=CARTESIAN_POINT('Ctrl Pts',(18.7139140183943,-13.390757500115,-27.1619529672244));
#27006=CARTESIAN_POINT('Ctrl Pts',(12.941210927842,-13.1073046666718,-35.0892987668939));
#27007=CARTESIAN_POINT('Ctrl Pts',(4.11365614644477,-12.8238518332288,-39.3603786283148));
#27008=CARTESIAN_POINT('Ctrl Pts',(-5.6849189031,-12.5403989997856,-38.9668017461137));
#27009=CARTESIAN_POINT('Ctrl Pts',(-14.1415982237358,-12.2569461663425,
-34.0018372722571));
#27010=CARTESIAN_POINT('Ctrl Pts',(-19.2599670331224,-11.9734933328994,
-25.6367604814721));
#27011=CARTESIAN_POINT('Ctrl Pts',(-19.8321563452284,-11.6900404994563,
-15.8476579274639));
#27012=CARTESIAN_POINT('Ctrl Pts',(-15.7153456551528,-11.4061007953796,
-6.92699094335568));
#27013=CARTESIAN_POINT('Ctrl Pts',(-10.4819434392983,-11.2166453691174,
-2.98054094361839));
#27014=CARTESIAN_POINT('Ctrl Pts',(-7.54516243559559,-11.1216742206695,
-1.7400291963231));
#27015=CARTESIAN_POINT('Ctrl Pts',(-3.70424822661168,-33.7143349836204,
-38.2844337426876));
#27016=CARTESIAN_POINT('Ctrl Pts',(-6.76113790315733,-33.619850705806,-37.6783956727502));
#27017=CARTESIAN_POINT('Ctrl Pts',(-12.5678900747903,-33.4308821501772,
-34.938952199834));
#27018=CARTESIAN_POINT('Ctrl Pts',(-18.3141814026112,-33.1474293167341,
-27.2036846502307));
#27019=CARTESIAN_POINT('Ctrl Pts',(-19.7360321676937,-32.863976483291,-17.675515174052));
#27020=CARTESIAN_POINT('Ctrl Pts',(-16.4997242423158,-32.5805236498479,
-8.6006703106289));
#27021=CARTESIAN_POINT('Ctrl Pts',(-9.36826090048964,-32.2970708164048,
-2.12274778780266));
#27022=CARTESIAN_POINT('Ctrl Pts',(-0.0255289646391113,-32.0136179829616,
0.229819188142852));
#27023=CARTESIAN_POINT('Ctrl Pts',(9.32330701260894,-31.7301651495185,-2.09865960677683));
#27024=CARTESIAN_POINT('Ctrl Pts',(16.4712911128258,-31.4467123160754,-8.55835817286938));
#27025=CARTESIAN_POINT('Ctrl Pts',(19.7311641706944,-31.1632594826323,-17.6245206777038));
#27026=CARTESIAN_POINT('Ctrl Pts',(18.3333879334584,-30.8798066491892,-27.1569902965459));
#27027=CARTESIAN_POINT('Ctrl Pts',(12.6079288890193,-30.596353815746,-34.9056019769118));
#27028=CARTESIAN_POINT('Ctrl Pts',(3.90630298764532,-30.3129009823029,-39.0412463803004));
#27029=CARTESIAN_POINT('Ctrl Pts',(-5.71742401273183,-30.0294481488598,
-38.5876894760042));
#27030=CARTESIAN_POINT('Ctrl Pts',(-13.9915251694341,-29.7459953154167,
-33.6519929174249));
#27031=CARTESIAN_POINT('Ctrl Pts',(-18.9628567679722,-29.4625424819735,
-25.3992538340477));
#27032=CARTESIAN_POINT('Ctrl Pts',(-19.4579116476365,-29.1790896485304,
-15.7775717504625));
#27033=CARTESIAN_POINT('Ctrl Pts',(-15.3598294148144,-28.8956368150873,
-7.05819302118522));
#27034=CARTESIAN_POINT('Ctrl Pts',(-7.63598291921885,-28.6121839816442,
-1.29937029227658));
#27035=CARTESIAN_POINT('Ctrl Pts',(1.89037542684193,-28.328731148201,0.139497540807733));
#27036=CARTESIAN_POINT('Ctrl Pts',(10.9705012210708,-28.045278314758,-3.08124140479821));
#27037=CARTESIAN_POINT('Ctrl Pts',(17.4609855205333,-27.7618254813148,-10.2013156669073));
#27038=CARTESIAN_POINT('Ctrl Pts',(19.8297171455653,-27.4783726478717,-19.5399962132427));
#27039=CARTESIAN_POINT('Ctrl Pts',(17.5175451917516,-27.1949198144285,-28.8928409542665));
#27040=CARTESIAN_POINT('Ctrl Pts',(11.07026937288,-26.9114669809854,-36.0520642639499));
#27041=CARTESIAN_POINT('Ctrl Pts',(2.00980128541208,-26.6280141475423,-39.3276957938137));
#27042=CARTESIAN_POINT('Ctrl Pts',(-7.5250904141347,-26.3445613140992,-37.9465063921293));
#27043=CARTESIAN_POINT('Ctrl Pts',(-15.2836470100601,-26.0611084806561,
-32.2345327024764));
#27044=CARTESIAN_POINT('Ctrl Pts',(-19.4344225429164,-25.777655647213,-23.5401145873561));
#27045=CARTESIAN_POINT('Ctrl Pts',(-18.997605757211,-25.4942028137698,-13.9156127831158));
#27046=CARTESIAN_POINT('Ctrl Pts',(-14.076309432693,-25.2107499803267,-5.63293891711097));
#27047=CARTESIAN_POINT('Ctrl Pts',(-5.83223009857659,-24.9272971468835,
-0.647259443151028));
#27048=CARTESIAN_POINT('Ctrl Pts',(3.78857622298116,-24.6438443134405,-0.135468853818251));
#27049=CARTESIAN_POINT('Ctrl Pts',(12.5150702416976,-24.3603914799973,-4.21837786891844));
#27050=CARTESIAN_POINT('Ctrl Pts',(18.2873195443655,-24.0769386465543,-11.9321954628282));
#27051=CARTESIAN_POINT('Ctrl Pts',(19.7427559094105,-23.7934858131111,-21.4560365404384));
#27052=CARTESIAN_POINT('Ctrl Pts',(16.5378163277608,-23.510032979668,-30.5417509406518));
#27053=CARTESIAN_POINT('Ctrl Pts',(9.42904276374328,-23.2265801462248,-37.0446104885579));
#27054=CARTESIAN_POINT('Ctrl Pts',(0.094496653170668,-22.9431273127818,
-39.4295827722255));
#27055=CARTESIAN_POINT('Ctrl Pts',(-9.26235586343258,-22.6596744793386,
-37.1336831954139));
#27056=CARTESIAN_POINT('Ctrl Pts',(-16.432783107205,-22.3762216458955,-30.6988702978981));
#27057=CARTESIAN_POINT('Ctrl Pts',(-19.7241699838944,-22.0927688124523,
-21.6441137405838));
#27058=CARTESIAN_POINT('Ctrl Pts',(-18.359568214255,-21.8093159790093,-12.1068339452457));
#27059=CARTESIAN_POINT('Ctrl Pts',(-12.6610988483177,-21.5258631455661,
-4.33835334928981));
#27060=CARTESIAN_POINT('Ctrl Pts',(-3.97391398581195,-21.242410312123,-0.172460521945309));
#27061=CARTESIAN_POINT('Ctrl Pts',(5.65133308232966,-20.9589574786799,-0.592535231373645));
#27062=CARTESIAN_POINT('Ctrl Pts',(13.9425548054537,-20.6755046452367,-5.49941674841337));
#27063=CARTESIAN_POINT('Ctrl Pts',(18.9425669654875,-20.3920518117937,-13.7348112309978));
#27064=CARTESIAN_POINT('Ctrl Pts',(19.4710917678453,-20.1085989783505,-23.3547127594732));
#27065=CARTESIAN_POINT('Ctrl Pts',(15.4033682983247,-19.8251461449074,-32.0882956244705));
#27066=CARTESIAN_POINT('Ctrl Pts',(7.69960295881461,-19.5416933114643,-37.873954055284));
#27067=CARTESIAN_POINT('Ctrl Pts',(-1.82169204033332,-19.2582404780212,
-39.3459545387949));
#27068=CARTESIAN_POINT('Ctrl Pts',(-10.9129675525372,-18.974787644578,-36.1568240232041));
#27069=CARTESIAN_POINT('Ctrl Pts',(-17.4281826746758,-18.6913348111349,
-29.0593726639785));
#27070=CARTESIAN_POINT('Ctrl Pts',(-19.8293883999383,-18.4078819776918,
-19.7289892340726));
#27071=CARTESIAN_POINT('Ctrl Pts',(-17.5497681472574,-18.1244291442487,
-10.3681572524452));
#27072=CARTESIAN_POINT('Ctrl Pts',(-11.127437640832,-17.8409763108055,-3.18654777060184));
#27073=CARTESIAN_POINT('Ctrl Pts',(-2.07842001085876,-17.5575234773624,
0.120584494344063));
#27074=CARTESIAN_POINT('Ctrl Pts',(7.4612190231543,-17.2740706439193,-1.22742551459424));
#27075=CARTESIAN_POINT('Ctrl Pts',(15.2396001140322,-16.9906178104762,-6.91237331449482));
#27076=CARTESIAN_POINT('Ctrl Pts',(19.4205976308037,-16.707164977033,-15.5922986401213));
#27077=CARTESIAN_POINT('Ctrl Pts',(19.0172662692043,-16.4237121435899,-25.2182618475452));
#27078=CARTESIAN_POINT('Ctrl Pts',(14.1248144054099,-16.1402593101468,-33.5180063436109));
#27079=CARTESIAN_POINT('Ctrl Pts',(5.89812969445875,-15.8568064767037,-38.5323360556827));
#27080=CARTESIAN_POINT('Ctrl Pts',(-3.72083793813331,-15.5733536432606,
-39.0775934827677));
#27081=CARTESIAN_POINT('Ctrl Pts',(-12.4614832154651,-15.2899008098174,
-35.0250678448014));
#27082=CARTESIAN_POINT('Ctrl Pts',(-18.2605332859285,-15.0064479763743,
-27.3313781128325));
#27083=CARTESIAN_POINT('Ctrl Pts',(-19.7490933994169,-14.7229951429312,
-17.8126579131419));
#27084=CARTESIAN_POINT('Ctrl Pts',(-16.575781668767,-14.4395423094881,-8.71584897258245));
#27085=CARTESIAN_POINT('Ctrl Pts',(-9.48967384982074,-14.1560894760449,
-2.1882976362863));
#27086=CARTESIAN_POINT('Ctrl Pts',(-0.16348161129735,-13.8726366426018,
0.229133556804678));
#27087=CARTESIAN_POINT('Ctrl Pts',(9.20130207310401,-13.5891838091587,-2.0341990531116));
#27088=CARTESIAN_POINT('Ctrl Pts',(16.3940709381254,-13.3057309757156,-8.44403058732769));
#27089=CARTESIAN_POINT('Ctrl Pts',(19.7169408425611,-13.0222781422725,-17.4872761906343));
#27090=CARTESIAN_POINT('Ctrl Pts',(18.3855221438012,-12.7388253088293,-27.0292570733481));
#27091=CARTESIAN_POINT('Ctrl Pts',(12.7141221972287,-12.4553724753862,-34.817492104968));
#27092=CARTESIAN_POINT('Ctrl Pts',(4.04146444314345,-12.1719196419431,-39.0136278401869));
#27093=CARTESIAN_POINT('Ctrl Pts',(-5.58514920931344,-11.8884668085,-38.6269484021506));
#27094=CARTESIAN_POINT('Ctrl Pts',(-13.8934647307814,-11.6050139750569,
-33.7491268798637));
#27095=CARTESIAN_POINT('Ctrl Pts',(-18.9219496010395,-11.3215611416137,
-25.5308035598277));
#27096=CARTESIAN_POINT('Ctrl Pts',(-19.4842338505311,-11.0381083081706,
-15.9135529346375));
#27097=CARTESIAN_POINT('Ctrl Pts',(-15.439379680581,-10.754168604094,-7.14927101788167));
#27098=CARTESIAN_POINT('Ctrl Pts',(-10.2983327495066,-10.5647131778317,
-3.27235962801231));
#27099=CARTESIAN_POINT('Ctrl Pts',(-7.41273980310573,-10.4697420293839,
-2.05346859426716));
#27100=CARTESIAN_POINT('Ctrl Pts',(-3.75622674329974,-32.9977700434512,
-38.5466162670995));
#27101=CARTESIAN_POINT('Ctrl Pts',(-6.8548504706841,-32.9032857656368,-37.9323042892697));
#27102=CARTESIAN_POINT('Ctrl Pts',(-12.7448298906128,-32.7143172100081,
-35.1538919548263));
#27103=CARTESIAN_POINT('Ctrl Pts',(-18.5707362466225,-32.430864376565,-27.3104243330426));
#27104=CARTESIAN_POINT('Ctrl Pts',(-20.0129968605111,-32.1474115431218,
-17.6484770690113));
#27105=CARTESIAN_POINT('Ctrl Pts',(-16.7310663163292,-31.8639587096787,
-8.44642071830724));
#27106=CARTESIAN_POINT('Ctrl Pts',(-9.49969494775089,-31.5805058762356,
-1.87760696863231));
#27107=CARTESIAN_POINT('Ctrl Pts',(-0.0258679233642825,-31.2970530427925,
0.507939134767841));
#27108=CARTESIAN_POINT('Ctrl Pts',(9.4540627117239,-31.0136002093494,-1.85318951108271));
#27109=CARTESIAN_POINT('Ctrl Pts',(16.702316033198,-30.7301473759062,-8.40349364369951));
#27110=CARTESIAN_POINT('Ctrl Pts',(20.0079037406826,-30.4466945424632,-17.5968126384769));
#27111=CARTESIAN_POINT('Ctrl Pts',(18.5905263612529,-30.16324170902,-27.2629821697695));
#27112=CARTESIAN_POINT('Ctrl Pts',(12.7847624006056,-29.8797888755769,-35.1202724559845));
#27113=CARTESIAN_POINT('Ctrl Pts',(3.96109162669786,-29.5963360421337,-39.3139221246914));
#27114=CARTESIAN_POINT('Ctrl Pts',(-5.79761461156879,-29.3128832086906,
-38.8540036699983));
#27115=CARTESIAN_POINT('Ctrl Pts',(-14.1877650004598,-29.0294303752475,
-33.8490809409724));
#27116=CARTESIAN_POINT('Ctrl Pts',(-19.2288227474637,-28.7459775418044,
-25.4805919905181));
#27117=CARTESIAN_POINT('Ctrl Pts',(-19.7308210275026,-28.4625247083613,
-15.7239598055429));
#27118=CARTESIAN_POINT('Ctrl Pts',(-15.5752606517155,-28.1790718749181,
-6.88228632029677));
#27119=CARTESIAN_POINT('Ctrl Pts',(-7.74308235782075,-27.895619041475,-1.04269249970795));
#27120=CARTESIAN_POINT('Ctrl Pts',(1.91688912396405,-27.6121662080319,0.416356357948774));
#27121=CARTESIAN_POINT('Ctrl Pts',(11.1243693729808,-27.3287133745888,-2.8495554696184));
#27122=CARTESIAN_POINT('Ctrl Pts',(17.705886778263,-27.0452605411456,-10.0694932322802));
#27123=CARTESIAN_POINT('Ctrl Pts',(20.1078413487808,-26.7618077077025,-19.5391546226337));
#27124=CARTESIAN_POINT('Ctrl Pts',(17.7632397347135,-26.4783548742594,-29.0231788690056));
#27125=CARTESIAN_POINT('Ctrl Pts',(11.2255368345592,-26.1949020408163,-36.2828147697142));
#27126=CARTESIAN_POINT('Ctrl Pts',(2.03799000720697,-25.9114492073731,-39.604389083384));
#27127=CARTESIAN_POINT('Ctrl Pts',(-7.63063452037507,-25.6279963739301,
-38.2038276352741));
#27128=CARTESIAN_POINT('Ctrl Pts',(-15.4980097320104,-25.3445435404869,
-32.4117399370287));
#27129=CARTESIAN_POINT('Ctrl Pts',(-19.7070024914627,-25.0610907070438,
-23.5953771622618));
#27130=CARTESIAN_POINT('Ctrl Pts',(-19.2640590767521,-24.7776378736006,
-13.8358856920891));
#27131=CARTESIAN_POINT('Ctrl Pts',(-14.2737384889179,-24.4941850401576,
-5.43704213741699));
#27132=CARTESIAN_POINT('Ctrl Pts',(-5.91403077861759,-24.2107322067144,
-0.381435386147479));
#27133=CARTESIAN_POINT('Ctrl Pts',(3.8417133774124,-23.9272793732713,0.137533386750906));
#27134=CARTESIAN_POINT('Ctrl Pts',(12.6906019404168,-23.6438265398282,-4.00264098453943));
#27135=CARTESIAN_POINT('Ctrl Pts',(18.5438106548949,-23.3603737063851,-11.8246497016089));
#27136=CARTESIAN_POINT('Ctrl Pts',(20.0196604265448,-23.0769208729419,-21.4820686154118));
#27137=CARTESIAN_POINT('Ctrl Pts',(16.7697695599087,-22.7934680394988,-30.6952158507549));
#27138=CARTESIAN_POINT('Ctrl Pts',(9.56129099420887,-22.5100152060557,-37.2892820767645));
#27139=CARTESIAN_POINT('Ctrl Pts',(0.0958220279175968,-22.2265623726126,
-39.7077050904933));
#27140=CARTESIAN_POINT('Ctrl Pts',(-9.39226620572011,-21.9431095391694,
-37.3796040841232));
#27141=CARTESIAN_POINT('Ctrl Pts',(-16.663263182649,-21.6596567057264,-30.8545389053954));
#27142=CARTESIAN_POINT('Ctrl Pts',(-20.0008138217825,-21.3762038722832,
-21.6727837160879));
#27143=CARTESIAN_POINT('Ctrl Pts',(-18.6170726576312,-21.0927510388401,
-12.0017375981237));
#27144=CARTESIAN_POINT('Ctrl Pts',(-12.8386786897072,-20.809298205397,-4.12429919616746));
#27145=CARTESIAN_POINT('Ctrl Pts',(-4.02965061844946,-20.5258453719538,
0.100022887309406));
#27146=CARTESIAN_POINT('Ctrl Pts',(5.73059656841582,-20.2423925385107,-0.325943633024585));
#27147=CARTESIAN_POINT('Ctrl Pts',(14.1381078692579,-19.9589397050676,-5.301647236674));
#27148=CARTESIAN_POINT('Ctrl Pts',(19.2082483315,-19.6754868716245,-13.6525482849616));
#27149=CARTESIAN_POINT('Ctrl Pts',(19.7441860252425,-19.3920340381813,-23.4073749576187));
#27150=CARTESIAN_POINT('Ctrl Pts',(15.6194101863194,-19.1085812047383,-32.2634517924135));
#27151=CARTESIAN_POINT('Ctrl Pts',(7.80759471281412,-18.8251283712951,-38.1302577064576));
#27152=CARTESIAN_POINT('Ctrl Pts',(-1.8472424121821,-18.541675537852,-39.6229039187101));
#27153=CARTESIAN_POINT('Ctrl Pts',(-11.0660287575931,-18.2582227044088,
-36.3890438501851));
#27154=CARTESIAN_POINT('Ctrl Pts',(-17.6726238525054,-17.9747698709658,
-29.1920462902926));
#27155=CARTESIAN_POINT('Ctrl Pts',(-20.1075079920091,-17.6913170375226,
-19.7307983888684));
#27156=CARTESIAN_POINT('Ctrl Pts',(-17.7959146374986,-17.4078642040795,
-10.2386748757234));
#27157=CARTESIAN_POINT('Ctrl Pts',(-11.2835069231908,-17.1244113706364,
-2.95633882281804));
#27158=CARTESIAN_POINT('Ctrl Pts',(-2.10757115332199,-16.8409585371933,
0.397178043478412));
#27159=CARTESIAN_POINT('Ctrl Pts',(7.56586729321193,-16.5575057037501,-0.969738650084731));
#27160=CARTESIAN_POINT('Ctrl Pts',(15.4533450505423,-16.274052870307,-6.73442140364226));
#27161=CARTESIAN_POINT('Ctrl Pts',(19.6929836765574,-15.9906000368639,-15.5360881182626));
#27162=CARTESIAN_POINT('Ctrl Pts',(19.2839953392271,-15.7071472034208,-25.2970614891263));
#27163=CARTESIAN_POINT('Ctrl Pts',(14.3229237752832,-15.4236943699777,-33.7132150993078));
#27164=CARTESIAN_POINT('Ctrl Pts',(5.98085465555035,-15.1402415365345,-38.7978739278897));
#27165=CARTESIAN_POINT('Ctrl Pts',(-3.77302501656784,-14.8567887030914,
-39.3507789285573));
#27166=CARTESIAN_POINT('Ctrl Pts',(-12.6362633308534,-14.5733358696483,
-35.2414140870037));
#27167=CARTESIAN_POINT('Ctrl Pts',(-18.5166486858053,-14.2898830362052,
-27.439815524287));
#27168=CARTESIAN_POINT('Ctrl Pts',(-20.0260868371218,-14.006430202762,-17.787589338924));
#27169=CARTESIAN_POINT('Ctrl Pts',(-16.8082673217893,-13.7229773693189,
-8.56319190119138));
#27170=CARTESIAN_POINT('Ctrl Pts',(-9.62277260327839,-13.4395245358758,
-1.94408767765934));
#27171=CARTESIAN_POINT('Ctrl Pts',(-0.165774274396911,-13.1560717024327,
0.507249720024838));
#27172=CARTESIAN_POINT('Ctrl Pts',(9.33035555830583,-12.8726188689895,-1.7878279846751));
#27173=CARTESIAN_POINT('Ctrl Pts',(16.6240091333373,-12.5891660355464,-8.28756054348315));
#27174=CARTESIAN_POINT('Ctrl Pts',(19.9934811161961,-12.3057132021033,-17.4576450905381));
#27175=CARTESIAN_POINT('Ctrl Pts',(18.6433949626647,-12.0222603686602,-27.1334547005734));
#27176=CARTESIAN_POINT('Ctrl Pts',(12.892436986803,-11.738807535217,-35.0309316902145));
#27177=CARTESIAN_POINT('Ctrl Pts',(4.09816604198391,-11.455354701774,-39.2859066463629));
#27178=CARTESIAN_POINT('Ctrl Pts',(-5.66351959134091,-11.1719018683308,
-38.8938322968012));
#27179=CARTESIAN_POINT('Ctrl Pts',(-14.0882587120843,-10.8884490348877,
-33.947539068976));
#27180=CARTESIAN_POINT('Ctrl Pts',(-19.1874835598306,-10.6049962014446,
-25.6140634956935));
#27181=CARTESIAN_POINT('Ctrl Pts',(-19.7572251864759,-10.3215433680015,
-15.8616927536553));
#27182=CARTESIAN_POINT('Ctrl Pts',(-15.6565405625141,-10.0376036639248,
-6.97497385525857));
#27183=CARTESIAN_POINT('Ctrl Pts',(-10.4417433077898,-9.84814823766255,
-3.04278020962083));
#27184=CARTESIAN_POINT('Ctrl Pts',(-7.51677336192865,-9.75317708921466,
-1.80726050351718));
#27185=CARTESIAN_POINT('Ctrl Pts',(-3.81299540649598,-32.7353014889913,
-38.8329605564835));
#27186=CARTESIAN_POINT('Ctrl Pts',(-6.95928424058058,-32.640817211177,-38.2091988201329));
#27187=CARTESIAN_POINT('Ctrl Pts',(-12.9370240762389,-32.4518486555482,
-35.3891760168978));
#27188=CARTESIAN_POINT('Ctrl Pts',(-18.8517107303792,-32.1683958221051,
-27.4269221684446));
#27189=CARTESIAN_POINT('Ctrl Pts',(-20.3154388885465,-31.884942988662,-17.6190073614281));
#27190=CARTESIAN_POINT('Ctrl Pts',(-16.984059109778,-31.6014901552188,-8.27778629075037));
#27191=CARTESIAN_POINT('Ctrl Pts',(-9.64328218911076,-31.3180373217757,
-1.6096909864085));
#27192=CARTESIAN_POINT('Ctrl Pts',(-0.0262727312318721,-31.0345844883326,
0.811931706160033));
#27193=CARTESIAN_POINT('Ctrl Pts',(9.59699450897789,-30.7511316548895,-1.58489822088126));
#27194=CARTESIAN_POINT('Ctrl Pts',(16.9548154551877,-30.4676788214463,-8.23422570596608));
#27195=CARTESIAN_POINT('Ctrl Pts',(20.3103816039999,-30.1842259880032,-17.5665292918272));
#27196=CARTESIAN_POINT('Ctrl Pts',(18.8715739988465,-29.9007731545601,-27.3788296072588));
#27197=CARTESIAN_POINT('Ctrl Pts',(12.978040735342,-29.617320321117,-35.3549054798684));
#27198=CARTESIAN_POINT('Ctrl Pts',(4.02097454039439,-29.3338674876739,-39.6119538581857));
#27199=CARTESIAN_POINT('Ctrl Pts',(-5.88526188005316,-29.0504146542307,
-39.1450825268291));
#27200=CARTESIAN_POINT('Ctrl Pts',(-14.4022533246879,-28.7669618207876,
-34.0644961614227));
#27201=CARTESIAN_POINT('Ctrl Pts',(-19.5195208659021,-28.4835089873445,
-25.5694938100627));
#27202=CARTESIAN_POINT('Ctrl Pts',(-20.0291083115771,-28.2000561539014,
-15.6653624705932));
#27203=CARTESIAN_POINT('Ctrl Pts',(-15.8107248455975,-27.9166033204582,
-6.69002204177264));
#27204=CARTESIAN_POINT('Ctrl Pts',(-7.86014099246622,-27.6331504870152,
-0.762146210033506));
#27205=CARTESIAN_POINT('Ctrl Pts',(1.94586833657354,-27.349697653572,0.718960304170905));
#27206=CARTESIAN_POINT('Ctrl Pts',(11.2925457383769,-27.0662448201289,-2.59632503456557));
#27207=CARTESIAN_POINT('Ctrl Pts',(17.9735614304906,-26.7827919866858,-9.92541261600711));
#27208=CARTESIAN_POINT('Ctrl Pts',(20.4118283501607,-26.4993391532427,-19.5382347722778));
#27209=CARTESIAN_POINT('Ctrl Pts',(18.031781439098,-26.2158863197995,-29.1656369201034));
#27210=CARTESIAN_POINT('Ctrl Pts',(11.3952426335692,-25.9324334863564,-36.5350227890381));
#27211=CARTESIAN_POINT('Ctrl Pts',(2.06880000124318,-25.6489806529133,-39.9068121108267));
#27212=CARTESIAN_POINT('Ctrl Pts',(-7.74599318409292,-25.3655278194702,
-38.4850772076465));
#27213=CARTESIAN_POINT('Ctrl Pts',(-15.7323060658159,-25.082074986027,-32.6054256908079));
#27214=CARTESIAN_POINT('Ctrl Pts',(-20.0049296778598,-24.7986221525839,
-23.6557786097693));
#27215=CARTESIAN_POINT('Ctrl Pts',(-19.5552899182624,-24.5151693191408,
-13.748744770554));
#27216=CARTESIAN_POINT('Ctrl Pts',(-14.4895264936733,-24.2317164856977,
-5.22292889574825));
#27217=CARTESIAN_POINT('Ctrl Pts',(-6.00343811242582,-23.9482636522545,
-0.090892322360115));
#27218=CARTESIAN_POINT('Ctrl Pts',(3.89979176137551,-23.6648108188115,0.435922134142672));
#27219=CARTESIAN_POINT('Ctrl Pts',(12.8824563501067,-23.3813579853683,-3.76684270478246));
#27220=CARTESIAN_POINT('Ctrl Pts',(18.8241529005423,-23.0979051519252,-11.7071032488375));
#27221=CARTESIAN_POINT('Ctrl Pts',(20.3223143236065,-22.8144523184821,-21.5105214157518));
#27222=CARTESIAN_POINT('Ctrl Pts',(17.023292147305,-22.530999485039,-30.8629514788537));
#27223=CARTESIAN_POINT('Ctrl Pts',(9.70583700141789,-22.2475466515958,-37.5567057014758));
#27224=CARTESIAN_POINT('Ctrl Pts',(0.0972706494004672,-21.9640938181527,
-40.0116900321427));
#27225=CARTESIAN_POINT('Ctrl Pts',(-9.53425692428556,-21.6806409847096,
-37.6483931819211));
#27226=CARTESIAN_POINT('Ctrl Pts',(-16.9151756243458,-21.3971881512665,
-31.0246831529389));
#27227=CARTESIAN_POINT('Ctrl Pts',(-20.3031827990075,-21.1137353178233,
-21.704119715604));
#27228=CARTESIAN_POINT('Ctrl Pts',(-18.8985224660525,-20.8302824843802,
-11.8868683307222));
#27229=CARTESIAN_POINT('Ctrl Pts',(-13.0327716990676,-20.5468296509371,
-3.8903401250221));
#27230=CARTESIAN_POINT('Ctrl Pts',(-4.09057020636882,-20.263376817494,0.397844557208548));
#27231=CARTESIAN_POINT('Ctrl Pts',(5.81723077433969,-19.9799239840508,-0.0345616541416627));
#27232=CARTESIAN_POINT('Ctrl Pts',(14.3518454328598,-19.6964711506077,-5.08548711741222));
#27233=CARTESIAN_POINT('Ctrl Pts',(19.4986354354465,-19.4130183171646,-13.5626356989941));
#27234=CARTESIAN_POINT('Ctrl Pts',(20.0426753461166,-19.1295654837215,-23.4649342190621));
#27235=CARTESIAN_POINT('Ctrl Pts',(15.8555418320104,-18.8461126502784,-32.4548957506808));
#27236=CARTESIAN_POINT('Ctrl Pts',(7.92562863128031,-18.5626598168352,-38.4103950608845));
#27237=CARTESIAN_POINT('Ctrl Pts',(-1.87516871577296,-18.2792069833921,
-39.9256068503467));
#27238=CARTESIAN_POINT('Ctrl Pts',(-11.233323140072,-17.995754149949,-36.6428578230968));
#27239=CARTESIAN_POINT('Ctrl Pts',(-17.9397956409512,-17.7123013165059,
-29.3370572509524));
#27240=CARTESIAN_POINT('Ctrl Pts',(-20.4114899539591,-17.4288484830627,
-19.7327757771611));
#27241=CARTESIAN_POINT('Ctrl Pts',(-18.0649503155244,-17.1453956496196,
-10.0971519192787));
#27242=CARTESIAN_POINT('Ctrl Pts',(-11.4540891044212,-16.8619428161765,
-2.70472272098618));
#27243=CARTESIAN_POINT('Ctrl Pts',(-2.13943306350643,-16.5784899827334,
0.699492055623944));
#27244=CARTESIAN_POINT('Ctrl Pts',(7.68024681670246,-16.2950371492903,-0.688089457231341));
#27245=CARTESIAN_POINT('Ctrl Pts',(15.6869661512185,-16.0115843158471,-6.53992172591713));
#27246=CARTESIAN_POINT('Ctrl Pts',(19.9906989286559,-15.728131482404,-15.4746505743616));
#27247=CARTESIAN_POINT('Ctrl Pts',(19.5755275742072,-15.4446786489609,-25.3831887170995));
#27248=CARTESIAN_POINT('Ctrl Pts',(14.5394553542804,-15.1612258155178,-33.9265763385523));
#27249=CARTESIAN_POINT('Ctrl Pts',(6.07127222309674,-14.8777729820746,-39.0881041925274));
#27250=CARTESIAN_POINT('Ctrl Pts',(-3.8300649842821,-14.5943201486315,-39.6493679214528));
#27251=CARTESIAN_POINT('Ctrl Pts',(-12.8272962525274,-14.3108673151884,
-35.4778783807852));
#27252=CARTESIAN_POINT('Ctrl Pts',(-18.7965803132635,-14.0274144817453,
-27.5583365580842));
#27253=CARTESIAN_POINT('Ctrl Pts',(-20.3288378636316,-13.7439616483021,
-17.7601896029913));
#27254=CARTESIAN_POINT('Ctrl Pts',(-17.0623719600109,-13.460508814859,-8.39633929777729));
#27255=CARTESIAN_POINT('Ctrl Pts',(-9.76824798280686,-13.1770559814159,
-1.67716847917842));
#27256=CARTESIAN_POINT('Ctrl Pts',(-0.168280615745344,-12.8936031479728,
0.81122767280352));
#27257=CARTESIAN_POINT('Ctrl Pts',(9.47141071006007,-12.6101503145297,-1.51854632035514));
#27258=CARTESIAN_POINT('Ctrl Pts',(16.87532736034,-12.3266974810866,-8.11654138623438));
#27259=CARTESIAN_POINT('Ctrl Pts',(20.295740800588,-12.0432446476434,-17.425256480308));
#27260=CARTESIAN_POINT('Ctrl Pts',(18.9252395741431,-11.7597918142003,-27.2473459110782));
#27261=CARTESIAN_POINT('Ctrl Pts',(13.0873489907516,-11.4763389807572,-35.2642105486242));
#27262=CARTESIAN_POINT('Ctrl Pts',(4.1601088248357,-11.1928861473141,-39.5835217316386));
#27263=CARTESIAN_POINT('Ctrl Pts',(-5.74911444075202,-10.9094333138709,
-39.1854995578481));
#27264=CARTESIAN_POINT('Ctrl Pts',(-14.3012934264736,-10.6259804804278,
-34.1644702427605));
#27265=CARTESIAN_POINT('Ctrl Pts',(-19.4774547628293,-10.3425276469847,
-25.7049279299825));
#27266=CARTESIAN_POINT('Ctrl Pts',(-20.0561182717218,-10.0590748135416,
-15.8052894756662));
#27267=CARTESIAN_POINT('Ctrl Pts',(-15.8927919022186,-9.77513510946495,
-6.78387189597129));
#27268=CARTESIAN_POINT('Ctrl Pts',(-10.6003408160006,-9.58567968320268,
-2.79288386500953));
#27269=CARTESIAN_POINT('Ctrl Pts',(-7.63036375893515,-9.49070853475478,
-1.53834979902376));
#27270=CARTESIAN_POINT('',(-7.67631751270564,-11.3199876300642,-1.55721652185513));
#27271=CARTESIAN_POINT('Ctrl Pts',(6.95393235651846,-31.2565652707457,-37.9326874667793));
#27272=CARTESIAN_POINT('Ctrl Pts',(6.22294268362524,-31.2339319439483,-38.2102214532915));
#27273=CARTESIAN_POINT('Ctrl Pts',(5.47502320134392,-31.2110599494183,-38.4430921026758));
#27274=CARTESIAN_POINT('Ctrl Pts',(4.71586016790036,-31.1880482940736,-38.6306196645834));
#27275=CARTESIAN_POINT('Ctrl Pts',(3.96942612909368,-31.1654224784294,-38.8150029251688));
#27276=CARTESIAN_POINT('Ctrl Pts',(3.21212278874433,-31.1426617173943,-38.9555518229195));
#27277=CARTESIAN_POINT('Ctrl Pts',(2.44931224073728,-31.1198606480483,-39.0516518405393));
#27278=CARTESIAN_POINT('Ctrl Pts',(1.66698929604869,-31.09647633623,-39.1502100591762));
#27279=CARTESIAN_POINT('Ctrl Pts',(0.87887436105689,-31.0730496504113,-39.2020172134817));
#27280=CARTESIAN_POINT('Ctrl Pts',(0.0906985433113608,-31.0496825165772,
-39.2064306813985));
#27281=CARTESIAN_POINT('Ctrl Pts',(-0.697477274434168,-31.0263153827431,
-39.2108441493152));
#27282=CARTESIAN_POINT('Ctrl Pts',(-1.48571384217103,-31.0030077695897,
-39.1678650000335));
#27283=CARTESIAN_POINT('Ctrl Pts',(-2.26833749460009,-30.9798615028675,
-39.0768558047758));
#27284=CARTESIAN_POINT('Ctrl Pts',(-2.66340910761548,-30.9681771729845,
-39.030913991673));
#27285=CARTESIAN_POINT('Ctrl Pts',(-3.05705132441348,-30.956533959289,-38.9727328175184));
#27286=CARTESIAN_POINT('Ctrl Pts',(-3.44857480240535,-30.9449450160476,
-38.9025936692733));
#27287=CARTESIAN_POINT('Ctrl Pts',(-4.20118910999173,-30.9226679241654,
-38.7677672043012));
#27288=CARTESIAN_POINT('Ctrl Pts',(-4.94612357287177,-30.9002259358895,
-38.5883312169507));
#27289=CARTESIAN_POINT('Ctrl Pts',(-5.67831270335799,-30.877699402656,-38.3662408169707));
#27290=CARTESIAN_POINT('Ctrl Pts',(-6.41293564614652,-30.8550979907452,
-38.1434121837595));
#27291=CARTESIAN_POINT('Ctrl Pts',(-7.1347278629958,-30.8324115055643,-37.8776460550763));
#27292=CARTESIAN_POINT('Ctrl Pts',(-7.83861699682681,-30.8097213096987,
-37.5709462307283));
#27293=CARTESIAN_POINT('Ctrl Pts',(-8.53954882179429,-30.7871264440693,
-37.2655349702541));
#27294=CARTESIAN_POINT('Ctrl Pts',(-9.22272740540839,-30.7645279003852,
-36.9195341925333));
#27295=CARTESIAN_POINT('Ctrl Pts',(-9.88319334458897,-30.7420059550575,
-36.5349370898038));
#27296=CARTESIAN_POINT('Ctrl Pts',(-10.3368511336347,-30.7265361854354,
-36.2707668109941));
#27297=CARTESIAN_POINT('Ctrl Pts',(-10.7797941954842,-30.7111025491072,
-35.9883871681024));
#27298=CARTESIAN_POINT('Ctrl Pts',(-11.2104296347096,-30.6957310900039,
-35.6884446606592));
#27299=CARTESIAN_POINT('Ctrl Pts',(-11.7873531706856,-30.6751379020513,
-35.2866108211246));
#27300=CARTESIAN_POINT('Ctrl Pts',(-12.34218576054,-30.6546562685431,-34.8532559686));
#27301=CARTESIAN_POINT('Ctrl Pts',(-12.8722920519125,-30.6343492121271,
-34.3915617441832));
#27302=CARTESIAN_POINT('Ctrl Pts',(-13.4002555338469,-30.6141242414226,
-33.9317337921683));
#27303=CARTESIAN_POINT('Ctrl Pts',(-13.9037160520165,-30.5937069451666,
-33.4432644414143));
#27304=CARTESIAN_POINT('Ctrl Pts',(-14.3799232233339,-30.5731695699965,
-32.9293260116117));
#27305=CARTESIAN_POINT('Ctrl Pts',(-14.8584928092852,-30.5525303110274,
-32.4128379862955));
#27306=CARTESIAN_POINT('Ctrl Pts',(-15.3095378060739,-30.531769822407,-31.8706285110205));
#27307=CARTESIAN_POINT('Ctrl Pts',(-15.7303173946411,-30.5109618950856,
-31.3059321041279));
#27308=CARTESIAN_POINT('Ctrl Pts',(-16.1494688600337,-30.4902344799127,
-30.7434206779988));
#27309=CARTESIAN_POINT('Ctrl Pts',(-16.5385886725524,-30.4694600097297,
-30.1585968968258));
#27310=CARTESIAN_POINT('Ctrl Pts',(-16.8950190879466,-30.448711424705,-29.554658568672));
#27311=CARTESIAN_POINT('Ctrl Pts',(-17.1038158934021,-30.4365569112747,
-29.200871719502));
#27312=CARTESIAN_POINT('Ctrl Pts',(-17.3013959368124,-30.4244112781586,
-28.8405254407896));
#27313=CARTESIAN_POINT('Ctrl Pts',(-17.4872331120641,-30.4122891749692,
-28.4742608775034));
#27314=CARTESIAN_POINT('Ctrl Pts',(-17.8050315412659,-30.3915592787737,
-27.8479152460278));
#27315=CARTESIAN_POINT('Ctrl Pts',(-18.088486730917,-30.3708981726576,-27.2042638309178));
#27316=CARTESIAN_POINT('Ctrl Pts',(-18.3367805987422,-30.3503792209032,
-26.547404714846));
#27317=CARTESIAN_POINT('Ctrl Pts',(-18.4450154092474,-30.341434719477,-26.2610705311656));
#27318=CARTESIAN_POINT('Ctrl Pts',(-18.5465693942255,-30.3325172338137,
-25.9722262579083));
#27319=CARTESIAN_POINT('Ctrl Pts',(-18.6413772784904,-30.3236328717843,
-25.6812094835256));
#27320=CARTESIAN_POINT('Ctrl Pts',(-18.8570615615996,-30.3034212905423,
-25.0191575366636));
#27321=CARTESIAN_POINT('Ctrl Pts',(-19.0376729115326,-30.2830654375444,
-24.3452931888078));
#27322=CARTESIAN_POINT('Ctrl Pts',(-19.1822719216303,-30.2626163693716,
-23.6636469673394));
#27323=CARTESIAN_POINT('Ctrl Pts',(-19.3277333651711,-30.2420453365998,
-22.9779351959241));
#27324=CARTESIAN_POINT('Ctrl Pts',(-19.4367517200263,-30.2213799962478,
-22.2843493961006));
#27325=CARTESIAN_POINT('Ctrl Pts',(-19.5084233467458,-30.2006725819451,
-21.5869919609389));
#27326=CARTESIAN_POINT('Ctrl Pts',(-19.5797523895047,-30.1800641472293,
-20.892967831899));
#27327=CARTESIAN_POINT('Ctrl Pts',(-19.614091111329,-30.15941405023,-20.1952088954734));
#27328=CARTESIAN_POINT('Ctrl Pts',(-19.6105980841549,-30.1387737846662,
-19.4977447807496));
#27329=CARTESIAN_POINT('Ctrl Pts',(-19.6100151447607,-30.1353292011275,
-19.3813473729266));
#27330=CARTESIAN_POINT('Ctrl Pts',(-19.6083786553049,-30.1318848912639,
-19.2649581273662));
#27331=CARTESIAN_POINT('Ctrl Pts',(-19.6056848320682,-30.1284410942379,
-19.1485957096321));
#27332=CARTESIAN_POINT('Ctrl Pts',(-19.5894895733147,-30.1077369948862,
-18.449025136966));
#27333=CARTESIAN_POINT('Ctrl Pts',(-19.5350747264214,-30.087051432946,-17.7504269483671));
#27334=CARTESIAN_POINT('Ctrl Pts',(-19.4436221706621,-30.0664363573397,
-17.0567910072949));
#27335=CARTESIAN_POINT('Ctrl Pts',(-19.3633605364571,-30.0483439197507,
-16.4480343278169));
#27336=CARTESIAN_POINT('Ctrl Pts',(-19.2545719945338,-30.0303057643784,
-15.8430996078445));
#27337=CARTESIAN_POINT('Ctrl Pts',(-19.1180772862721,-30.0123570697859,
-15.2446590015445));
#27338=CARTESIAN_POINT('Ctrl Pts',(-18.9645876973509,-29.9921735931533,
-14.5717068862243));
#27339=CARTESIAN_POINT('Ctrl Pts',(-18.7757651358665,-29.9719244593116,
-13.9064513545708));
#27340=CARTESIAN_POINT('Ctrl Pts',(-18.552624814986,-29.9516282356111,-13.2527857058881));
#27341=CARTESIAN_POINT('Ctrl Pts',(-18.3278430955697,-29.9311827148595,
-12.5943117561579));
#27342=CARTESIAN_POINT('Ctrl Pts',(-18.0682371789794,-29.9106894123046,
-11.9475997016742));
#27343=CARTESIAN_POINT('Ctrl Pts',(-17.7748960836151,-29.8901673628733,
-11.3166175479412));
#27344=CARTESIAN_POINT('Ctrl Pts',(-17.5556644624953,-29.874829988613,-10.8450462521133));
#27345=CARTESIAN_POINT('Ctrl Pts',(-17.317591209796,-29.8594765590045,-10.3822606897409));
#27346=CARTESIAN_POINT('Ctrl Pts',(-17.0611478571195,-29.8441150252862,
-9.92990857323255));
#27347=CARTESIAN_POINT('Ctrl Pts',(-16.7179967947174,-29.8235595046984,
-9.32460877606657));
#27348=CARTESIAN_POINT('Ctrl Pts',(-16.3419520188359,-29.8029894743381,
-8.73799233454613));
#27349=CARTESIAN_POINT('Ctrl Pts',(-15.9358673901888,-29.7824239775638,
-8.17301991437952));
#27350=CARTESIAN_POINT('Ctrl Pts',(-15.5322823614019,-29.7619850689666,
-7.61152510671735));
#27351=CARTESIAN_POINT('Ctrl Pts',(-15.0990269011638,-29.7415506382843,
-7.0714092132183));
#27352=CARTESIAN_POINT('Ctrl Pts',(-14.6389319537307,-29.7211393634088,
-6.55553690850887));
#27353=CARTESIAN_POINT('Ctrl Pts',(-14.4846755504101,-29.7142960588539,
-6.38257998572335));
#27354=CARTESIAN_POINT('Ctrl Pts',(-14.3274024109831,-29.707455357043,-6.21234781757537));
#27355=CARTESIAN_POINT('Ctrl Pts',(-14.1672197500308,-29.7006179616197,
-6.0449471508178));
#27356=CARTESIAN_POINT('Ctrl Pts',(-13.6910965964159,-29.6802946491458,
-5.54736936742986));
#27357=CARTESIAN_POINT('Ctrl Pts',(-13.1888600554213,-29.6599970455065,
-5.07436488013812));
#27358=CARTESIAN_POINT('Ctrl Pts',(-12.6631886530492,-29.6397087453254,
-4.62887394291209));
#27359=CARTESIAN_POINT('Ctrl Pts',(-12.1335503055458,-29.6192673408033,
-4.18002113723277));
#27360=CARTESIAN_POINT('Ctrl Pts',(-11.5801225027568,-29.5988353822646,
-3.75909949865391));
#27361=CARTESIAN_POINT('Ctrl Pts',(-11.0056923005415,-29.5783960954865,
-3.36909399927353));
#27362=CARTESIAN_POINT('Ctrl Pts',(-10.8254669016534,-29.5719833431654,
-3.24673118404666));
#27363=CARTESIAN_POINT('Ctrl Pts',(-10.6431744154573,-29.5655698694402,
-3.12741144196544));
#27364=CARTESIAN_POINT('Ctrl Pts',(-10.4589017595733,-29.55915515616,-3.0112263180881));
#27365=CARTESIAN_POINT('Ctrl Pts',(-9.87242670761562,-29.5387393799492,
-2.64144993300375));
#27366=CARTESIAN_POINT('Ctrl Pts',(-9.26589158843198,-29.5183110470834,
-2.30342800993237));
#27367=CARTESIAN_POINT('Ctrl Pts',(-8.64314783301161,-29.4978534569929,
-1.99845871137912));
#27368=CARTESIAN_POINT('Ctrl Pts',(-8.02244921555236,-29.4774630511877,
-1.69449095524845));
#27369=CARTESIAN_POINT('Ctrl Pts',(-7.38564906297771,-29.4570435766617,
-1.42335948462502));
#27370=CARTESIAN_POINT('Ctrl Pts',(-6.73658643819384,-29.4365785331958,
-1.1863052523939));
#27371=CARTESIAN_POINT('Ctrl Pts',(-6.2294738432637,-29.420589195802,-1.00109479310128));
#27372=CARTESIAN_POINT('Ctrl Pts',(-5.71487650636825,-29.4045720413988,
-0.836685275260924));
#27373=CARTESIAN_POINT('Ctrl Pts',(-5.19463134440643,-29.3885192416904,
-0.693647164778513));
#27374=CARTESIAN_POINT('Ctrl Pts',(-4.52622883929812,-29.3678948662543,
-0.509874131672599));
#27375=CARTESIAN_POINT('Ctrl Pts',(-3.84799465998878,-29.3473814322642,
-0.361030360948293));
#27376=CARTESIAN_POINT('Ctrl Pts',(-3.16372063674121,-29.3269304713976,
-0.248479527633941));
#27377=CARTESIAN_POINT('Ctrl Pts',(-2.56944597554242,-29.3091693297683,
-0.150731979045022));
#27378=CARTESIAN_POINT('Ctrl Pts',(-1.97061679632579,-29.2914553224835,
-0.0803582282191391));
#27379=CARTESIAN_POINT('Ctrl Pts',(-1.36974208606143,-29.2737567932063,
-0.0382319461434605));
#27380=CARTESIAN_POINT('Ctrl Pts',(-0.678713111061478,-29.2534028053673,
0.0102148948136293));
#27381=CARTESIAN_POINT('Ctrl Pts',(0.0150213093972722,-29.2330692936545,
0.0213005414656644));
#27382=CARTESIAN_POINT('Ctrl Pts',(0.707482077112995,-29.2127080849056,
-0.00435158468594922));
#27383=CARTESIAN_POINT('Ctrl Pts',(1.40186758260041,-29.1922902809106,-0.0300750125176439));
#27384=CARTESIAN_POINT('Ctrl Pts',(2.09497151306391,-29.1718446178518,-0.0927410104556441));
#27385=CARTESIAN_POINT('Ctrl Pts',(2.78276122843072,-29.1513225118783,-0.191672686790798));
#27386=CARTESIAN_POINT('Ctrl Pts',(3.4642602530052,-29.1309881060407,-0.289699510128757));
#27387=CARTESIAN_POINT('Ctrl Pts',(4.14054092302549,-29.1105786281737,-0.423331802813019));
#27388=CARTESIAN_POINT('Ctrl Pts',(4.80767339511516,-29.0900470243094,-0.591860711184043));
#27389=CARTESIAN_POINT('Ctrl Pts',(4.95643998280064,-29.085468598323,-0.629441659007171));
#27390=CARTESIAN_POINT('Ctrl Pts',(5.10475166763829,-29.0808841010845,-0.668757683632227));
#27391=CARTESIAN_POINT('Ctrl Pts',(5.25256489745874,-29.0762930142432,-0.709800568264869));
#27392=CARTESIAN_POINT('Ctrl Pts',(5.92906376348973,-29.0552809232025,-0.89764210955552));
#27393=CARTESIAN_POINT('Ctrl Pts',(6.59570492615193,-29.0344417684846,-1.12145476817921));
#27394=CARTESIAN_POINT('Ctrl Pts',(7.24837684443043,-29.013704848785,-1.38063694449066));
#27395=CARTESIAN_POINT('Ctrl Pts',(7.51609774686534,-29.0051987269492,-1.48695144063165));
#27396=CARTESIAN_POINT('Ctrl Pts',(7.78146779629995,-28.9967098150539,-1.59921668128621));
#27397=CARTESIAN_POINT('Ctrl Pts',(8.04420165659351,-28.9882332557469,-1.71738915716701));
#27398=CARTESIAN_POINT('Ctrl Pts',(8.68422294603402,-28.9675843054684,-2.00525803065404));
#27399=CARTESIAN_POINT('Ctrl Pts',(9.30860193759998,-28.9470086620675,-2.32818470467268));
#27400=CARTESIAN_POINT('Ctrl Pts',(9.91401657403153,-28.9264361445939,-2.68368732808247));
#27401=CARTESIAN_POINT('Ctrl Pts',(10.521272407415,-28.9058010616417,-3.04027111191891));
#27402=CARTESIAN_POINT('Ctrl Pts',(11.109447513058,-28.8851691251374,-3.42962941085484));
#27403=CARTESIAN_POINT('Ctrl Pts',(11.6751780264329,-28.8644694120857,-3.8492063373736));
#27404=CARTESIAN_POINT('Ctrl Pts',(12.2376486099128,-28.8438889777574,-4.26636552022525));
#27405=CARTESIAN_POINT('Ctrl Pts',(12.7779316025207,-28.8232415190871,-4.71339601846133));
#27406=CARTESIAN_POINT('Ctrl Pts',(13.2927229602711,-28.8024574235533,-5.18773484419101));
#27407=CARTESIAN_POINT('Ctrl Pts',(13.6078456840371,-28.7897347142517,-5.47809508528968));
#27408=CARTESIAN_POINT('Ctrl Pts',(13.913416493256,-28.7769608072366,-5.778687070672));
#27409=CARTESIAN_POINT('Ctrl Pts',(14.208680207422,-28.7641198456841,-6.08891361503755));
#27410=CARTESIAN_POINT('Ctrl Pts',(14.6807891382379,-28.7435879200246,-6.58494721193513));
#27411=CARTESIAN_POINT('Ctrl Pts',(15.127074799798,-28.7232294359136,-7.10561060944597));
#27412=CARTESIAN_POINT('Ctrl Pts',(15.5444680220823,-28.7029796095564,-7.64861123226411));
#27413=CARTESIAN_POINT('Ctrl Pts',(15.9925314463086,-28.6812418187797,-8.2315117333441));
#27414=CARTESIAN_POINT('Ctrl Pts',(16.4072994367886,-28.6596292851873,-8.84015364796785));
#27415=CARTESIAN_POINT('Ctrl Pts',(16.7867817921884,-28.6380623636853,-9.47025392018645));
#27416=CARTESIAN_POINT('Ctrl Pts',(17.1673070184172,-28.6164361732529,-10.1020857964809));
#27417=CARTESIAN_POINT('Ctrl Pts',(17.5123515170324,-28.5948558666998,-10.7554940396695));
#27418=CARTESIAN_POINT('Ctrl Pts',(17.8199108332871,-28.5732410951884,-11.4261075685824));
#27419=CARTESIAN_POINT('Ctrl Pts',(18.1262675016976,-28.5517108438232,-12.0940988003571));
#27420=CARTESIAN_POINT('Ctrl Pts',(18.3954306667072,-28.5301463811729,-12.7791607002903));
#27421=CARTESIAN_POINT('Ctrl Pts',(18.6254348904797,-28.5084682133005,-13.4769243834198));
#27422=CARTESIAN_POINT('Ctrl Pts',(18.8234144318058,-28.4898084093118,-14.0775348055861));
#27423=CARTESIAN_POINT('Ctrl Pts',(18.9923803881848,-28.4710643359833,-14.6875552268736));
#27424=CARTESIAN_POINT('Ctrl Pts',(19.1310964023823,-28.4521855183538,-15.3041735290741));
#27425=CARTESIAN_POINT('Ctrl Pts',(19.2143648381576,-28.4408529435073,-15.6743171047221));
#27426=CARTESIAN_POINT('Ctrl Pts',(19.2868406858396,-28.4295559763911,-16.0468886906983));
#27427=CARTESIAN_POINT('Ctrl Pts',(19.3482558455848,-28.4182883352002,-16.4212974572799));
#27428=CARTESIAN_POINT('Ctrl Pts',(19.4843794178764,-28.39331418262,-17.2511554111774));
#27429=CARTESIAN_POINT('Ctrl Pts',(19.5661642820503,-28.3684840755956,-18.0900420712492));
#27430=CARTESIAN_POINT('Ctrl Pts',(19.5940879821117,-28.3437300685207,-18.9309304234588));
#27431=CARTESIAN_POINT('Ctrl Pts',(19.6221413599642,-28.3188611037232,-19.7757238650352));
#27432=CARTESIAN_POINT('Ctrl Pts',(19.5958313108883,-28.2940689767802,-20.6225370552338));
#27433=CARTESIAN_POINT('Ctrl Pts',(19.5156683776932,-28.2692849299133,-21.4641987050676));
#27434=CARTESIAN_POINT('Ctrl Pts',(19.4359418325829,-28.2446358015469,-22.3012785475641));
#27435=CARTESIAN_POINT('Ctrl Pts',(19.3029464024154,-28.2199946683102,-23.1332619161744));
#27436=CARTESIAN_POINT('Ctrl Pts',(19.1172219762196,-28.1952937858782,-23.9530596627547));
#27437=CARTESIAN_POINT('Ctrl Pts',(18.9806070596953,-28.1771243449455,-24.5560853552274));
#27438=CARTESIAN_POINT('Ctrl Pts',(18.8154624884794,-28.1589225681217,-25.1525168967161));
#27439=CARTESIAN_POINT('Ctrl Pts',(18.6220196308722,-28.1406614987903,-25.7395253606954));
#27440=CARTESIAN_POINT('Ctrl Pts',(18.5988640721496,-28.138475606437,-25.8097916353282));
#27441=CARTESIAN_POINT('Ctrl Pts',(18.5753033062848,-28.1362896408817,-25.8799249978905));
#27442=CARTESIAN_POINT('Ctrl Pts',(18.5513377341399,-28.1341036189402,-25.9499206302284));
#27443=CARTESIAN_POINT('Ctrl Pts',(18.2364530801333,-28.1053813852912,-26.86959616885));
#27444=CARTESIAN_POINT('Ctrl Pts',(17.8516809985657,-28.0766494207988,-27.7654923654303));
#27445=CARTESIAN_POINT('Ctrl Pts',(17.4029728055551,-28.0479458457363,-28.6284115843774));
#27446=CARTESIAN_POINT('Ctrl Pts',(16.9495952100197,-28.0189435719918,-29.5003106197004));
#27447=CARTESIAN_POINT('Ctrl Pts',(16.4309450643573,-27.9899702756472,-30.338541886384));
#27448=CARTESIAN_POINT('Ctrl Pts',(15.8531992963933,-27.9610652775933,-31.1336548642218));
#27449=CARTESIAN_POINT('Ctrl Pts',(15.2842686733991,-27.9326013069987,-31.9166361458089));
#27450=CARTESIAN_POINT('Ctrl Pts',(14.6580331529527,-27.9042035542896,-32.6578043685746));
#27451=CARTESIAN_POINT('Ctrl Pts',(13.9804103559258,-27.8759097016879,-33.3481810928908));
#27452=CARTESIAN_POINT('Ctrl Pts',(13.7725882008824,-27.8672321757134,-33.5599147879033));
#27453=CARTESIAN_POINT('Ctrl Pts',(13.5599326018489,-27.8585644243647,-33.7668713643515));
#27454=CARTESIAN_POINT('Ctrl Pts',(13.3426143941324,-27.8499075404545,-33.9687928037608));
#27455=CARTESIAN_POINT('Ctrl Pts',(13.173087228723,-27.8431544155967,-34.1263091463543));
#27456=CARTESIAN_POINT('Ctrl Pts',(13.0007227001388,-27.8364079040221,-34.2807614372721));
#27457=CARTESIAN_POINT('Ctrl Pts',(12.8256505560396,-27.8296685261607,-34.4320797956975));
#27458=CARTESIAN_POINT('Ctrl Pts',(12.2360360186503,-27.8069713964688,-34.9416954422102));
#27459=CARTESIAN_POINT('Ctrl Pts',(11.6153596292515,-27.7841045931536,-35.4157170257647));
#27460=CARTESIAN_POINT('Ctrl Pts',(10.9686513511048,-27.7611502035807,-35.8514187750893));
#27461=CARTESIAN_POINT('Ctrl Pts',(10.3194524595984,-27.7381074116921,-36.2887985060238));
#27462=CARTESIAN_POINT('Ctrl Pts',(9.64402186243635,-27.7149763946367,-36.6875629552039));
#27463=CARTESIAN_POINT('Ctrl Pts',(8.94743985586936,-27.6918404221753,-37.0450069118664));
#27464=CARTESIAN_POINT('Ctrl Pts',(8.25336126373194,-27.6687875970343,-37.4011662669307));
#27465=CARTESIAN_POINT('Ctrl Pts',(7.53828392341545,-27.6457298541448,-37.7163020508412));
#27466=CARTESIAN_POINT('Ctrl Pts',(6.80721076831263,-27.6227495044234,-37.9877842469485));
#27467=CARTESIAN_POINT('Ctrl Pts',(6.20173301414059,-27.6037170855166,-38.2126269035956));
#27468=CARTESIAN_POINT('Ctrl Pts',(5.58528315098298,-27.5847377387136,-38.4075275955966));
#27469=CARTESIAN_POINT('Ctrl Pts',(4.96068527356488,-27.5658582927394,-38.5710125765343));
#27470=CARTESIAN_POINT('Ctrl Pts',(4.44140048463108,-27.5501620992807,-38.7069324489665));
#27471=CARTESIAN_POINT('Ctrl Pts',(3.91648348996952,-27.5345349518243,-38.8211379547858));
#27472=CARTESIAN_POINT('Ctrl Pts',(3.38777217399638,-27.5190039323036,-38.9136529158698));
#27473=CARTESIAN_POINT('Ctrl Pts',(2.67817383938759,-27.4981593139765,-39.0378198484251));
#27474=CARTESIAN_POINT('Ctrl Pts',(1.96136918849537,-27.477115630303,-39.1225805169585));
#27475=CARTESIAN_POINT('Ctrl Pts',(1.2419177222411,-27.4559533709715,-39.1679133265285));
#27476=CARTESIAN_POINT('Ctrl Pts',(0.519580962497292,-27.4347062423585,
-39.2134279391338));
#27477=CARTESIAN_POINT('Ctrl Pts',(-0.205423083628139,-27.4133396337779,
-39.2191984168789));
#27478=CARTESIAN_POINT('Ctrl Pts',(-0.92850722434307,-27.3919354499036,
-39.1852479739322));
#27479=CARTESIAN_POINT('Ctrl Pts',(-1.64903698160278,-27.3706068789353,
-39.1514174650912));
#27480=CARTESIAN_POINT('Ctrl Pts',(-2.36765975370488,-27.3492410131374,
-39.0781468600813));
#27481=CARTESIAN_POINT('Ctrl Pts',(-3.07987454996465,-27.3279188506907,
-38.9654940903228));
#27482=CARTESIAN_POINT('Ctrl Pts',(-3.59092755715321,-27.312619034827,-38.8846595765559));
#27483=CARTESIAN_POINT('Ctrl Pts',(-4.09868198247696,-27.2973417152999,
-38.7835485507611));
#27484=CARTESIAN_POINT('Ctrl Pts',(-4.60148934873301,-27.2821168002699,
-38.6621905527999));
#27485=CARTESIAN_POINT('Ctrl Pts',(-5.30243265298483,-27.260892365299,-38.4930103024753));
#27486=CARTESIAN_POINT('Ctrl Pts',(-5.99375966423019,-27.2397697316134,
-38.2844822950881));
#27487=CARTESIAN_POINT('Ctrl Pts',(-6.67155523159172,-27.2188302161439,
-38.0388009886351));
#27488=CARTESIAN_POINT('Ctrl Pts',(-6.7853696841404,-27.2153140829549,-37.9975465385592));
#27489=CARTESIAN_POINT('Ctrl Pts',(-6.89880271401181,-27.211803114715,-37.9552445015636));
#27490=CARTESIAN_POINT('Ctrl Pts',(-7.01183592867609,-27.2082976988541,
-37.9119052752588));
#27491=CARTESIAN_POINT('Ctrl Pts',(-7.66487187235917,-27.1880455759578,
-37.6615180538346));
#27492=CARTESIAN_POINT('Ctrl Pts',(-8.30482181216535,-27.1676191204526,
-37.3760083818267));
#27493=CARTESIAN_POINT('Ctrl Pts',(-8.92797227995459,-27.1470825972146,
-37.0573191921866));
#27494=CARTESIAN_POINT('Ctrl Pts',(-9.55437254061335,-27.1264389739257,
-36.7369680061112));
#27495=CARTESIAN_POINT('Ctrl Pts',(-10.1637970848573,-27.1056841668729,
-36.3830911135262));
#27496=CARTESIAN_POINT('Ctrl Pts',(-10.7525133691978,-27.0848838184683,
-35.9976971149334));
#27497=CARTESIAN_POINT('Ctrl Pts',(-11.3386054761749,-27.0641761867167,
-35.6140209934131));
#27498=CARTESIAN_POINT('Ctrl Pts',(-11.9041731278576,-27.0434234332414,
-35.199108909644));
#27499=CARTESIAN_POINT('Ctrl Pts',(-12.4455794687876,-27.0226903181059,
-34.7549655050736));
#27500=CARTESIAN_POINT('Ctrl Pts',(-12.6575426555469,-27.0145732037994,
-34.5810812257554));
#27501=CARTESIAN_POINT('Ctrl Pts',(-12.8658030231525,-27.006459098474,-34.4027166690863));
#27502=CARTESIAN_POINT('Ctrl Pts',(-13.0701444451967,-26.998351884351,-34.2199926873949));
#27503=CARTESIAN_POINT('Ctrl Pts',(-13.5934744765545,-26.97758884679,-33.7520261531905));
#27504=CARTESIAN_POINT('Ctrl Pts',(-14.0910964550251,-26.9568710013164,
-33.2554663164354));
#27505=CARTESIAN_POINT('Ctrl Pts',(-14.5607467558274,-26.9362635741756,
-32.7338332839085));
#27506=CARTESIAN_POINT('Ctrl Pts',(-14.8587720860941,-26.9231867481433,
-32.402821344746));
#27507=CARTESIAN_POINT('Ctrl Pts',(-15.1455348995744,-26.9101543837786,
-32.061713035731));
#27508=CARTESIAN_POINT('Ctrl Pts',(-15.4204675616625,-26.8971832081647,
-31.7114061242206));
#27509=CARTESIAN_POINT('Ctrl Pts',(-15.8478609014147,-26.8770190195082,
-31.166840630577));
#27510=CARTESIAN_POINT('Ctrl Pts',(-16.2467842991518,-26.8567438485412,
-30.5994664081024));
#27511=CARTESIAN_POINT('Ctrl Pts',(-16.6149275000477,-26.836394722938,-30.0126278749072));
#27512=CARTESIAN_POINT('Ctrl Pts',(-16.9854554905257,-26.8159137780247,
-29.4219878687608));
#27513=CARTESIAN_POINT('Ctrl Pts',(-17.3248028635836,-26.7953579297134,
-28.811631434403));
#27514=CARTESIAN_POINT('Ctrl Pts',(-17.6306607341403,-26.7747650797902,
-28.1849929051114));
#27515=CARTESIAN_POINT('Ctrl Pts',(-17.9301907640951,-26.7545982717787,
-27.571318792008));
#27516=CARTESIAN_POINT('Ctrl Pts',(-18.1976025970644,-26.7343959834239,
-26.9420301750369));
#27517=CARTESIAN_POINT('Ctrl Pts',(-18.4307750189342,-26.7141938189236,
-26.3003631495956));
#27518=CARTESIAN_POINT('Ctrl Pts',(-18.6788811957065,-26.6926977871181,
-25.6175999344329));
#27519=CARTESIAN_POINT('Ctrl Pts',(-18.8882212778508,-26.6712018962038,
-24.9208230554537));
#27520=CARTESIAN_POINT('Ctrl Pts',(-19.0583786530641,-26.6497489896946,
-24.2146843248882));
#27521=CARTESIAN_POINT('Ctrl Pts',(-19.2285360282774,-26.6282960831854,
-23.5085455943227));
#27522=CARTESIAN_POINT('Ctrl Pts',(-19.3595109379244,-26.6068861533487,
-22.7930461229432));
#27523=CARTESIAN_POINT('Ctrl Pts',(-19.4509453217268,-26.5855620490001,
-22.0728182644389));
#27524=CARTESIAN_POINT('Ctrl Pts',(-19.5377909413313,-26.565308125064,-21.3887360622397));
#27525=CARTESIAN_POINT('Ctrl Pts',(-19.588950494758,-26.5450304105768,-20.699787649013));
#27526=CARTESIAN_POINT('Ctrl Pts',(-19.6039410385525,-26.5247315436907,
-20.0099482937001));
#27527=CARTESIAN_POINT('Ctrl Pts',(-19.6190464923377,-26.5042770758717,
-19.3148209758637));
#27528=CARTESIAN_POINT('Ctrl Pts',(-19.5974261344544,-26.4838011300454,
-18.6187899035781));
#27529=CARTESIAN_POINT('Ctrl Pts',(-19.538636428252,-26.4633064112642,-17.9259365772271));
#27530=CARTESIAN_POINT('Ctrl Pts',(-19.5063238515398,-26.452041902295,-17.5451237155169));
#27531=CARTESIAN_POINT('Ctrl Pts',(-19.4627835781333,-26.4407717222561,
-17.1652709969202));
#27532=CARTESIAN_POINT('Ctrl Pts',(-19.4079486738112,-26.4294963211592,
-16.7870563868628));
#27533=CARTESIAN_POINT('Ctrl Pts',(-19.3082375423346,-26.4089932672171,
-16.0993154821229));
#27534=CARTESIAN_POINT('Ctrl Pts',(-19.1711774026888,-26.3884729491823,
-15.4169919794679));
#27535=CARTESIAN_POINT('Ctrl Pts',(-18.9983223347872,-26.3679380787187,
-14.7438774068129));
#27536=CARTESIAN_POINT('Ctrl Pts',(-18.8263476064533,-26.3475077910088,
-14.0741909627));
#27537=CARTESIAN_POINT('Ctrl Pts',(-18.6189420091386,-26.3270630986485,
-13.41362071784));
#27538=CARTESIAN_POINT('Ctrl Pts',(-18.3776829663467,-26.3066066806345,
-12.7658805891861));
#27539=CARTESIAN_POINT('Ctrl Pts',(-18.2479489244851,-26.2956064969305,
-12.417566412052));
#27540=CARTESIAN_POINT('Ctrl Pts',(-18.108426535989,-26.2846029227703,-12.0729617951614));
#27541=CARTESIAN_POINT('Ctrl Pts',(-17.9593661484295,-26.273596375866,-11.7326405432182));
#27542=CARTESIAN_POINT('Ctrl Pts',(-17.6830816489882,-26.2531956620894,
-11.1018526573029));
#27543=CARTESIAN_POINT('Ctrl Pts',(-17.3738802153616,-26.2328613333112,
-10.4851931976407));
#27544=CARTESIAN_POINT('Ctrl Pts',(-17.0331738495403,-26.2125617931014,
-9.88636762118974));
#27545=CARTESIAN_POINT('Ctrl Pts',(-16.6900426889626,-26.1921177818057,
-9.28328022499191));
#27546=CARTESIAN_POINT('Ctrl Pts',(-16.3149565570769,-26.1717090635657,
-8.69828236650392));
#27547=CARTESIAN_POINT('Ctrl Pts',(-15.9094100781684,-26.1513034116513,
-8.13516209687507));
#27548=CARTESIAN_POINT('Ctrl Pts',(-15.8631150965658,-26.1489740133478,
-8.07087934784798));
#27549=CARTESIAN_POINT('Ctrl Pts',(-15.8164232337143,-26.1466446549959,
-8.00688168574172));
#27550=CARTESIAN_POINT('Ctrl Pts',(-15.7693367558255,-26.1443152886457,
-7.94317473947851));
#27551=CARTESIAN_POINT('Ctrl Pts',(-15.3577505429059,-26.1239541336481,
-7.3863078442507));
#27552=CARTESIAN_POINT('Ctrl Pts',(-14.9160091715139,-26.1035923686823,
-6.85165498451508));
#27553=CARTESIAN_POINT('Ctrl Pts',(-14.4471948566917,-26.0831979593898,
-6.34182743176824));
#27554=CARTESIAN_POINT('Ctrl Pts',(-13.9791192553112,-26.0628356856867,
-5.83280321726061));
#27555=CARTESIAN_POINT('Ctrl Pts',(-13.48405645662,-26.0424408640428,-5.34852688008339));
#27556=CARTESIAN_POINT('Ctrl Pts',(-12.9651192334575,-26.0219816417217,
-4.89157249735943));
#27557=CARTESIAN_POINT('Ctrl Pts',(-12.4552416711454,-26.0018795986647,
-4.44259567251103));
#27558=CARTESIAN_POINT('Ctrl Pts',(-11.9223166157723,-25.9817153722126,
-4.01999577886959));
#27559=CARTESIAN_POINT('Ctrl Pts',(-11.3693319021567,-25.9614589134056,
-3.62618035340379));
#27560=CARTESIAN_POINT('Ctrl Pts',(-10.8027985161844,-25.9407061513254,
-3.22271606055114));
#27561=CARTESIAN_POINT('Ctrl Pts',(-10.2149212115325,-25.9200965997908,
-2.84891742998543));
#27562=CARTESIAN_POINT('Ctrl Pts',(-9.60875314618274,-25.8995702178101,
-2.50745457385174));
#27563=CARTESIAN_POINT('Ctrl Pts',(-9.20719466664863,-25.8859724332851,
-2.28125112770468));
#27564=CARTESIAN_POINT('Ctrl Pts',(-8.79761048485582,-25.8724111610055,
-2.06923813153746));
#27565=CARTESIAN_POINT('Ctrl Pts',(-8.38090060498789,-25.85886901291,-1.87218972147307));
#27566=CARTESIAN_POINT('Ctrl Pts',(-7.75265011621196,-25.8384522635812,
-1.57511070819238));
#27567=CARTESIAN_POINT('Ctrl Pts',(-7.10820090290671,-25.8180789916274,
-1.31204767837871));
#27568=CARTESIAN_POINT('Ctrl Pts',(-6.45150471708682,-25.797689597843,-1.08388469996394));
#27569=CARTESIAN_POINT('Ctrl Pts',(-5.7927907923059,-25.7772375564064,-0.855020676924656));
#27570=CARTESIAN_POINT('Ctrl Pts',(-5.12175509340573,-25.7567692884732,
-0.661272146064762));
#27571=CARTESIAN_POINT('Ctrl Pts',(-4.44242768348955,-25.7362245808329,
-0.503499590662102));
#27572=CARTESIAN_POINT('Ctrl Pts',(-3.76817892576321,-25.7158334654413,
-0.346906542993557));
#27573=CARTESIAN_POINT('Ctrl Pts',(-3.08576269685978,-25.6953670232713,
-0.225754132187646));
#27574=CARTESIAN_POINT('Ctrl Pts',(-2.39915060469014,-25.6747665539816,
-0.140843501036108));
#27575=CARTESIAN_POINT('Ctrl Pts',(-2.11722835876896,-25.666308021667,-0.105979279869853));
#27576=CARTESIAN_POINT('Ctrl Pts',(-1.83459903082651,-25.657826897841,-0.0772245969370919));
#27577=CARTESIAN_POINT('Ctrl Pts',(-1.55153863919569,-25.6493191475638,
-0.0546325892495055));
#27578=CARTESIAN_POINT('Ctrl Pts',(-0.841617239530717,-25.6279815314107,
0.00202863991932419));
#27579=CARTESIAN_POINT('Ctrl Pts',(-0.128550739150904,-25.6068339770054,
0.0203605362707407));
#27580=CARTESIAN_POINT('Ctrl Pts',(0.583446591572769,-25.5857998389952,
-0.000603776451105371));
#27581=CARTESIAN_POINT('Ctrl Pts',(0.722266081699441,-25.5816987726178,
-0.00469122885762603));
#27582=CARTESIAN_POINT('Ctrl Pts',(0.861044781336068,-25.577602019942,-0.0102724286627955));
#27583=CARTESIAN_POINT('Ctrl Pts',(0.999751247638806,-25.5735090155336,
-0.0173544440075624));
#27584=CARTESIAN_POINT('Ctrl Pts',(1.7112650931472,-25.5525133879761,-0.0536826131709721));
#27585=CARTESIAN_POINT('Ctrl Pts',(2.42088143910735,-25.5316163863383,-0.129504836334443));
#27586=CARTESIAN_POINT('Ctrl Pts',(3.1244378957383,-25.5107417657271,-0.243671278343616));
#27587=CARTESIAN_POINT('Ctrl Pts',(3.8300184164504,-25.4898070908454,-0.358166166197278));
#27588=CARTESIAN_POINT('Ctrl Pts',(4.52950343718184,-25.4688949358966,-0.511226731381605));
#27589=CARTESIAN_POINT('Ctrl Pts',(5.21866027609144,-25.4479282868072,-0.701653246267635));
#27590=CARTESIAN_POINT('Ctrl Pts',(5.90460260780772,-25.4270594346785,-0.891191534602991));
#27591=CARTESIAN_POINT('Ctrl Pts',(6.58031203163503,-25.406136572366,-1.11774838427267));
#27592=CARTESIAN_POINT('Ctrl Pts',(7.24159256936342,-25.3850837514544,-1.38009465851062));
#27593=CARTESIAN_POINT('Ctrl Pts',(7.73883553117656,-25.3692533036681,-1.57736318673744));
#27594=CARTESIAN_POINT('Ctrl Pts',(8.22791965551345,-25.3533493659787,-1.7948666042524));
#27595=CARTESIAN_POINT('Ctrl Pts',(8.70705727442679,-25.3373398409736,-2.03206322574655));
#27596=CARTESIAN_POINT('Ctrl Pts',(9.19609431743422,-25.3209995444503,-2.27416054770162));
#27597=CARTESIAN_POINT('Ctrl Pts',(9.67504524056061,-25.3047586807227,-2.53664967925028));
#27598=CARTESIAN_POINT('Ctrl Pts',(10.1420487698634,-25.288588948719,-2.81900841742202));
#27599=CARTESIAN_POINT('Ctrl Pts',(10.7993144490519,-25.2658314978203,-3.21640307543735));
#27600=CARTESIAN_POINT('Ctrl Pts',(11.4329153651646,-25.2432149564722,-3.65315779935242));
#27601=CARTESIAN_POINT('Ctrl Pts',(12.0389877721718,-25.2206609489235,-4.12554312819656));
#27602=CARTESIAN_POINT('Ctrl Pts',(12.6468786750981,-25.1980392689808,-4.59934583025017));
#27603=CARTESIAN_POINT('Ctrl Pts',(13.2270747400091,-25.1754805264618,-5.10899356966089));
#27604=CARTESIAN_POINT('Ctrl Pts',(13.7756574510232,-25.1529056643342,-5.65067438508884));
#27605=CARTESIAN_POINT('Ctrl Pts',(14.3221485345938,-25.1304168752821,-6.19028988851106));
#27606=CARTESIAN_POINT('Ctrl Pts',(14.8372658659546,-25.1079120821497,-6.76169473186668));
#27607=CARTESIAN_POINT('Ctrl Pts',(15.3171301106467,-25.0853130014336,-7.36106938458909));
#27608=CARTESIAN_POINT('Ctrl Pts',(15.73734750048,-25.0655229736993,-7.88594210616663));
#27609=CARTESIAN_POINT('Ctrl Pts',(16.1305304612526,-25.0456606192093,-8.43226272687895));
#27610=CARTESIAN_POINT('Ctrl Pts',(16.4940799861814,-25.0256735002045,-8.99743397776909));
#27611=CARTESIAN_POINT('Ctrl Pts',(16.6240699264821,-25.0185269514455,-9.19951532329476));
#27612=CARTESIAN_POINT('Ctrl Pts',(16.7503068105296,-25.0113883308767,-9.40401234761468));
#27613=CARTESIAN_POINT('Ctrl Pts',(16.8726734282843,-25.0042570191023,-9.61080893545082));
#27614=CARTESIAN_POINT('Ctrl Pts',(17.3575513134553,-24.9759991867368,-10.4302406890649));
#27615=CARTESIAN_POINT('Ctrl Pts',(17.7816591681357,-24.9478560879983,-11.285782891868));
#27616=CARTESIAN_POINT('Ctrl Pts',(18.1419992643211,-24.9197894316129,-12.1676404414364));
#27617=CARTESIAN_POINT('Ctrl Pts',(18.5059955018426,-24.8914380007501,-13.0584456376132));
#27618=CARTESIAN_POINT('Ctrl Pts',(18.8049224358627,-24.8631645886753,-13.976102189811));
#27619=CARTESIAN_POINT('Ctrl Pts',(19.035715486733,-24.8349298909897,-14.9104668444782));
#27620=CARTESIAN_POINT('Ctrl Pts',(19.2635456145931,-24.807057670576,-15.8328361183282));
#27621=CARTESIAN_POINT('Ctrl Pts',(19.4249791807775,-24.7792231849883,-16.7714862243771));
#27622=CARTESIAN_POINT('Ctrl Pts',(19.5171060715777,-24.7513885939477,-17.7166272902828));
#27623=CARTESIAN_POINT('Ctrl Pts',(19.5515293588585,-24.7409881764864,-18.0697800142056));
#27624=CARTESIAN_POINT('Ctrl Pts',(19.576276848593,-24.730587743461,-18.4238387261059));
#27625=CARTESIAN_POINT('Ctrl Pts',(19.5911984891495,-24.7201853176686,-18.7782920067097));
#27626=CARTESIAN_POINT('Ctrl Pts',(19.5939369172327,-24.718276258486,-18.8433414772494));
#27627=CARTESIAN_POINT('Ctrl Pts',(19.596344415583,-24.7163671321829,-18.9084042360948));
#27628=CARTESIAN_POINT('Ctrl Pts',(19.5984216519075,-24.7144579265321,-18.9734770546072));
#27629=CARTESIAN_POINT('Ctrl Pts',(19.6257784677903,-24.6893140433577,-19.8304739663023));
#27630=CARTESIAN_POINT('Ctrl Pts',(19.5957585349428,-24.6640570778058,-20.6894685564589));
#27631=CARTESIAN_POINT('Ctrl Pts',(19.5099159885103,-24.6387578878397,-21.5430557676792));
#27632=CARTESIAN_POINT('Ctrl Pts',(19.4236201729797,-24.6133251121227,-22.4011501227523));
#27633=CARTESIAN_POINT('Ctrl Pts',(19.2809116619391,-24.5878496799875,-23.2537790455147));
#27634=CARTESIAN_POINT('Ctrl Pts',(19.0834069868841,-24.5624036105281,-24.093456696032));
#27635=CARTESIAN_POINT('Ctrl Pts',(18.8871296381895,-24.5371156671071,-24.9279164522671));
#27636=CARTESIAN_POINT('Ctrl Pts',(18.6367360429538,-24.5118567119689,-25.7495849188629));
#27637=CARTESIAN_POINT('Ctrl Pts',(18.333834818033,-24.4866974298441,-26.5511609899058));
#27638=CARTESIAN_POINT('Ctrl Pts',(18.1297773437494,-24.4697482096271,-27.0911640504611));
#27639=CARTESIAN_POINT('Ctrl Pts',(17.9018902329482,-24.4528442222311,-27.6220493586874));
#27640=CARTESIAN_POINT('Ctrl Pts',(17.6506675802276,-24.4360071529086,-28.1415978610101));
#27641=CARTESIAN_POINT('Ctrl Pts',(17.4893962130758,-24.425198664267,-28.4751199234669));
#27642=CARTESIAN_POINT('Ctrl Pts',(17.3185084361894,-24.4144177535983,-28.8039703773787));
#27643=CARTESIAN_POINT('Ctrl Pts',(17.1383989308223,-24.403670189766,-29.1276923638215));
#27644=CARTESIAN_POINT('Ctrl Pts',(16.7764115796041,-24.3820695410062,-29.7783146847519));
#27645=CARTESIAN_POINT('Ctrl Pts',(16.3767457771012,-24.3602767236591,-30.4082778209297));
#27646=CARTESIAN_POINT('Ctrl Pts',(15.9426418117344,-24.3383753165682,-31.0137576739402));
#27647=CARTESIAN_POINT('Ctrl Pts',(15.5069127731448,-24.3163919213061,-31.6215041477939));
#27648=CARTESIAN_POINT('Ctrl Pts',(15.0364882833567,-24.2942991683813,-32.20458353276));
#27649=CARTESIAN_POINT('Ctrl Pts',(14.5346580469868,-24.2721819417799,-32.759179783162));
#27650=CARTESIAN_POINT('Ctrl Pts',(14.034458093892,-24.2501365668567,-33.3119743306654));
#27651=CARTESIAN_POINT('Ctrl Pts',(13.5030570754985,-24.2280668875483,-33.8364705573917));
#27652=CARTESIAN_POINT('Ctrl Pts',(12.9437105592414,-24.206056895281,-34.3289409491105));
#27653=CARTESIAN_POINT('Ctrl Pts',(12.4848915003562,-24.188002605776,-34.7329030639891));
#27654=CARTESIAN_POINT('Ctrl Pts',(12.007269355659,-24.1699884655252,-35.1153174653017));
#27655=CARTESIAN_POINT('Ctrl Pts',(11.5126333476334,-24.1520608402801,-35.474151957336));
#27656=CARTESIAN_POINT('Ctrl Pts',(10.9656071793184,-24.1322343820651,-35.8709929758868));
#27657=CARTESIAN_POINT('Ctrl Pts',(10.3977730307796,-24.1125137010621,-36.2389944949252));
#27658=CARTESIAN_POINT('Ctrl Pts',(9.81257874141024,-24.092961863776,-36.5768781907344));
#27659=CARTESIAN_POINT('Ctrl Pts',(9.19954194613693,-24.0724797847652,-36.9308377932404));
#27660=CARTESIAN_POINT('Ctrl Pts',(8.56694171565928,-24.0518036824549,-37.2515802857817));
#27661=CARTESIAN_POINT('Ctrl Pts',(7.9188085804408,-24.0310083285819,-37.5375023236247));
#27662=CARTESIAN_POINT('Ctrl Pts',(7.26779420061882,-24.0101205299658,-37.8246954141015));
#27663=CARTESIAN_POINT('Ctrl Pts',(6.60110946999532,-23.9891124621228,-38.0767579649075));
#27664=CARTESIAN_POINT('Ctrl Pts',(5.92283400538068,-23.9680603281061,-38.2921176511396));
#27665=CARTESIAN_POINT('Ctrl Pts',(5.24725707803015,-23.9470919505736,-38.5066205230405));
#27666=CARTESIAN_POINT('Ctrl Pts',(4.56018230213114,-23.9260798734406,-38.6847123240281));
#27667=CARTESIAN_POINT('Ctrl Pts',(3.86562242654264,-23.9050993579821,-38.8248874172919));
#27668=CARTESIAN_POINT('Ctrl Pts',(3.45816425169808,-23.8927913009859,-38.9071200507442));
#27669=CARTESIAN_POINT('Ctrl Pts',(3.04812967158332,-23.8804941026802,-38.9763045642249));
#27670=CARTESIAN_POINT('Ctrl Pts',(2.63632420535556,-23.8682229413946,-39.0321439657282));
#27671=CARTESIAN_POINT('Ctrl Pts',(1.93325685932215,-23.8472726298876,-39.1274774739951));
#27672=CARTESIAN_POINT('Ctrl Pts',(1.22503016937694,-23.8263981872486,-39.1839111147772));
#27673=CARTESIAN_POINT('Ctrl Pts',(0.515899478097631,-23.805675262634,-39.2020372872013));
#27674=CARTESIAN_POINT('Ctrl Pts',(0.244362242711198,-23.797740130608,-39.2089780821897));
#27675=CARTESIAN_POINT('Ctrl Pts',(-0.0273079808574285,-23.7898272183283,
-39.2103023856201));
#27676=CARTESIAN_POINT('Ctrl Pts',(-0.298874016423972,-23.7819407952871,
-39.206044508702));
#27677=CARTESIAN_POINT('Ctrl Pts',(-0.993951802812099,-23.7617553642977,
-39.1951464018868));
#27678=CARTESIAN_POINT('Ctrl Pts',(-1.68881576760993,-23.7414204208535,
-39.1473356154744));
#27679=CARTESIAN_POINT('Ctrl Pts',(-2.3793716144441,-23.7209892386523,-39.0630510216184));
#27680=CARTESIAN_POINT('Ctrl Pts',(-3.07403186416767,-23.7004366212281,
-38.9782654720003));
#27681=CARTESIAN_POINT('Ctrl Pts',(-3.76433177945672,-23.6797866423603,
-38.8565716849203));
#27682=CARTESIAN_POINT('Ctrl Pts',(-4.4461224075798,-23.6590937938401,-38.698465649804));
#27683=CARTESIAN_POINT('Ctrl Pts',(-5.12473964161542,-23.6384972601714,
-38.5410955191374));
#27684=CARTESIAN_POINT('Ctrl Pts',(-5.79492589397999,-23.617858266091,-38.3476518292004));
#27685=CARTESIAN_POINT('Ctrl Pts',(-6.45262019458649,-23.5972305367616,
-38.1186650887868));
#27686=CARTESIAN_POINT('Ctrl Pts',(-6.59149559438945,-23.5928748898372,
-38.0703134076256));
#27687=CARTESIAN_POINT('Ctrl Pts',(-6.72981415261839,-23.5885197448784,
-38.020377121327));
#27688=CARTESIAN_POINT('Ctrl Pts',(-6.86753785571479,-23.5841656072079,
-37.9688614284362));
#27689=CARTESIAN_POINT('Ctrl Pts',(-7.52184134840286,-23.5634797889978,
-37.7241185335758));
#27690=CARTESIAN_POINT('Ctrl Pts',(-8.16271505130489,-23.5428167072407,
-37.4437256747099));
#27691=CARTESIAN_POINT('Ctrl Pts',(-8.786798398816,-23.5222305205974,-37.1300994071466));
#27692=CARTESIAN_POINT('Ctrl Pts',(-9.31208139285206,-23.5049033898562,
-36.8661241777306));
#27693=CARTESIAN_POINT('Ctrl Pts',(-9.82547008122284,-23.4876307260857,
-36.5786059251384));
#27694=CARTESIAN_POINT('Ctrl Pts',(-10.3249874553189,-23.4704448833852,
-36.2689956689762));
#27695=CARTESIAN_POINT('Ctrl Pts',(-10.9122865126629,-23.4502389211082,
-35.9049766758088));
#27696=CARTESIAN_POINT('Ctrl Pts',(-11.4807904905521,-23.429960797355,-35.5099590232602));
#27697=CARTESIAN_POINT('Ctrl Pts',(-12.0271456062849,-23.4096322757944,
-35.0861903423687));
#27698=CARTESIAN_POINT('Ctrl Pts',(-12.5774304954649,-23.3891575370905,
-34.6593736166033));
#27699=CARTESIAN_POINT('Ctrl Pts',(-13.1052460378084,-23.3686316774153,
-34.2033913693654));
#27700=CARTESIAN_POINT('Ctrl Pts',(-13.6071947479223,-23.3480769950936,
-33.7205838227976));
#27701=CARTESIAN_POINT('Ctrl Pts',(-14.000680868981,-23.3319638304347,-33.3421027850164));
#27702=CARTESIAN_POINT('Ctrl Pts',(-14.3782716287273,-23.3158329549422,
-32.9471378742201));
#27703=CARTESIAN_POINT('Ctrl Pts',(-14.7383469982336,-23.2996951148249,
-32.5368314569728));
#27704=CARTESIAN_POINT('Ctrl Pts',(-15.197754828652,-23.2791053973829,-32.0133355532882));
#27705=CARTESIAN_POINT('Ctrl Pts',(-15.6286487745997,-23.2585043440071,
-31.4648660414449));
#27706=CARTESIAN_POINT('Ctrl Pts',(-16.0291706323755,-23.2379142584203,
-30.8951038495045));
#27707=CARTESIAN_POINT('Ctrl Pts',(-16.4271452840658,-23.2174551199723,
-30.3289651844562));
#27708=CARTESIAN_POINT('Ctrl Pts',(-16.7951327108997,-23.1970068096022,
-29.7418046947962));
#27709=CARTESIAN_POINT('Ctrl Pts',(-17.1313594628023,-23.1765911889187,
-29.1372458023696));
#27710=CARTESIAN_POINT('Ctrl Pts',(-17.2301420370697,-23.1705931308969,
-28.9596279199369));
#27711=CARTESIAN_POINT('Ctrl Pts',(-17.3261834655753,-23.164597894474,-28.7805082937977));
#27712=CARTESIAN_POINT('Ctrl Pts',(-17.4194396360045,-23.1586060339825,
-28.5999788475913));
#27713=CARTESIAN_POINT('Ctrl Pts',(-17.7355692525307,-23.1382941924096,
-27.9880010627619));
#27714=CARTESIAN_POINT('Ctrl Pts',(-18.0199625320378,-23.1180008121498,
-27.359284914562));
#27715=CARTESIAN_POINT('Ctrl Pts',(-18.2707231668235,-23.0977124774863,
-26.7173315634296));
#27716=CARTESIAN_POINT('Ctrl Pts',(-18.523401067027,-23.0772690222934,-26.0704699659889));
#27717=CARTESIAN_POINT('Ctrl Pts',(-18.7419294737877,-23.0568306911066,
-25.4101686660818));
#27718=CARTESIAN_POINT('Ctrl Pts',(-18.9244058180794,-23.0363837594658,
-24.7400463561177));
#27719=CARTESIAN_POINT('Ctrl Pts',(-18.9887056979459,-23.0291787967992,
-24.5039128222404));
#27720=CARTESIAN_POINT('Ctrl Pts',(-19.0485294715854,-23.0219727661956,
-24.2665601200446));
#27721=CARTESIAN_POINT('Ctrl Pts',(-19.103795206618,-23.01476506706,-24.0281473960888));
#27722=CARTESIAN_POINT('Ctrl Pts',(-19.260427299492,-22.9943372739664,-23.3524469118918));
#27723=CARTESIAN_POINT('Ctrl Pts',(-19.3804433517416,-22.9738960775111,
-22.668230730528));
#27724=CARTESIAN_POINT('Ctrl Pts',(-19.463887243661,-22.9534278091381,-21.9795692473645));
#27725=CARTESIAN_POINT('Ctrl Pts',(-19.5470318877019,-22.933032944411,-21.2933774535113));
#27726=CARTESIAN_POINT('Ctrl Pts',(-19.593866129105,-22.9126111989259,-20.602773090555));
#27727=CARTESIAN_POINT('Ctrl Pts',(-19.6044839822142,-22.8921490824336,
-19.9117906452067));
#27728=CARTESIAN_POINT('Ctrl Pts',(-19.6123544130558,-22.8769816402899,
-19.3996033420991));
#27729=CARTESIAN_POINT('Ctrl Pts',(-19.6003269940848,-22.8617920166641,
-18.8872085370675));
#27730=CARTESIAN_POINT('Ctrl Pts',(-19.5684584698992,-22.8465747450624,
-18.3762476395965));
#27731=CARTESIAN_POINT('Ctrl Pts',(-19.5253243282116,-22.8259781229677,
-17.6846605544857));
#27732=CARTESIAN_POINT('Ctrl Pts',(-19.445990101123,-22.8054864703763,-16.9951029190118));
#27733=CARTESIAN_POINT('Ctrl Pts',(-19.3304148102804,-22.7850537239702,
-16.3116016309586));
#27734=CARTESIAN_POINT('Ctrl Pts',(-19.2254233232035,-22.7664921056986,
-15.6906919527));
#27735=CARTESIAN_POINT('Ctrl Pts',(-19.0905246533778,-22.747979112753,-15.0747811097129));
#27736=CARTESIAN_POINT('Ctrl Pts',(-18.9257198579716,-22.7294803036033,
-14.4669074425917));
#27737=CARTESIAN_POINT('Ctrl Pts',(-18.7445142859316,-22.7091405599341,
-13.798540388664));
#27738=CARTESIAN_POINT('Ctrl Pts',(-18.5271530474555,-22.6888179680846,
-13.1398903535));
#27739=CARTESIAN_POINT('Ctrl Pts',(-18.275534928351,-22.6684667170612,-12.4945083040201));
#27740=CARTESIAN_POINT('Ctrl Pts',(-18.023245671355,-22.648061183398,-11.847404834996));
#27741=CARTESIAN_POINT('Ctrl Pts',(-17.7365165739062,-22.6276268296873,
-11.2136411076507));
#27742=CARTESIAN_POINT('Ctrl Pts',(-17.4173139368515,-22.6071174692602,
-10.5967983049742));
#27743=CARTESIAN_POINT('Ctrl Pts',(-17.1011391002673,-22.5868026506193,
-9.98580657215543));
#27744=CARTESIAN_POINT('Ctrl Pts',(-16.7531040396662,-22.5664142217097,
-9.39141717774586));
#27745=CARTESIAN_POINT('Ctrl Pts',(-16.3751691112505,-22.5459074962745,
-8.81709876072956));
#27746=CARTESIAN_POINT('Ctrl Pts',(-16.3051566442423,-22.54210862422,-8.7107062412762));
#27747=CARTESIAN_POINT('Ctrl Pts',(-16.234118219345,-22.5383056936025,-8.60500245517524));
#27748=CARTESIAN_POINT('Ctrl Pts',(-16.1620664797886,-22.5344984221019,
-8.50000937075618));
#27749=CARTESIAN_POINT('Ctrl Pts',(-15.7657154403373,-22.5135549164207,
-7.92245054426728));
#27750=CARTESIAN_POINT('Ctrl Pts',(-15.338687696854,-22.4927804005028,-7.36578098652968));
#27751=CARTESIAN_POINT('Ctrl Pts',(-14.8828900372003,-22.4721056759863,
-6.83366361655366));
#27752=CARTESIAN_POINT('Ctrl Pts',(-14.6767713674282,-22.462756249492,-6.59303200702445));
#27753=CARTESIAN_POINT('Ctrl Pts',(-14.4647699423142,-22.453427239345,-6.35742157568743));
#27754=CARTESIAN_POINT('Ctrl Pts',(-14.2470654195572,-22.4441122741665,
-6.12717213625174));
#27755=CARTESIAN_POINT('Ctrl Pts',(-13.7660641396831,-22.4235315801318,
-5.61845383469186));
#27756=CARTESIAN_POINT('Ctrl Pts',(-13.2572193539556,-22.4030194544213,
-5.13590563882134));
#27757=CARTESIAN_POINT('Ctrl Pts',(-12.7239457187603,-22.3825071949006,
-4.68183461485665));
#27758=CARTESIAN_POINT('Ctrl Pts',(-12.1890315412103,-22.3619318322592,
-4.22636670438252));
#27759=CARTESIAN_POINT('Ctrl Pts',(-11.6295381624462,-22.341356335139,-3.79955228443758));
#27760=CARTESIAN_POINT('Ctrl Pts',(-11.0489638959418,-22.3207112540659,
-3.40371240553447));
#27761=CARTESIAN_POINT('Ctrl Pts',(-10.4718627270749,-22.3001896755082,
-3.01024051058726));
#27762=CARTESIAN_POINT('Ctrl Pts',(-9.87393250858886,-22.2795993161973,
-2.64737451648728));
#27763=CARTESIAN_POINT('Ctrl Pts',(-9.25865618781006,-22.2588720570472,
-2.31737425023873));
#27764=CARTESIAN_POINT('Ctrl Pts',(-8.90045301062718,-22.2468050071201,
-2.12525383238842));
#27765=CARTESIAN_POINT('Ctrl Pts',(-8.53637145935788,-22.2346915594173,
-1.94427237867455));
#27766=CARTESIAN_POINT('Ctrl Pts',(-8.1671053704841,-22.2225183640561,-1.77487093975142));
#27767=CARTESIAN_POINT('Ctrl Pts',(-7.5199989086994,-22.2011859059286,-1.47800976276895));
#27768=CARTESIAN_POINT('Ctrl Pts',(-6.85677632820208,-22.1800426897397,
-1.21616459278607));
#27769=CARTESIAN_POINT('Ctrl Pts',(-6.18100501505349,-22.1590146817469,
-0.991750007768965));
#27770=CARTESIAN_POINT('Ctrl Pts',(-5.48781913319968,-22.1374447837939,
-0.76155227816849));
#27771=CARTESIAN_POINT('Ctrl Pts',(-4.78142927275486,-22.1159961585464,
-0.570740365311788));
#27772=CARTESIAN_POINT('Ctrl Pts',(-4.06644605912512,-22.0945893596365,
-0.419780430466014));
#27773=CARTESIAN_POINT('Ctrl Pts',(-3.34949096624466,-22.0731235221061,
-0.268404157505528));
#27774=CARTESIAN_POINT('Ctrl Pts',(-2.62389544544054,-22.0516997609487,
-0.157100778873844));
#27775=CARTESIAN_POINT('Ctrl Pts',(-1.89435703198532,-22.0302378926895,
-0.0863201920638357));
#27776=CARTESIAN_POINT('Ctrl Pts',(-1.16771332055083,-22.0088611819934,
-0.015820452298875));
#27777=CARTESIAN_POINT('Ctrl Pts',(-0.437158553975147,-21.9874466490794,
0.0144767008343902));
#27778=CARTESIAN_POINT('Ctrl Pts',(0.292624826638711,-21.9659149698164,
0.00415806104026876));
#27779=CARTESIAN_POINT('Ctrl Pts',(0.912270183893729,-21.9476328254929,
-0.00460330214155104));
#27780=CARTESIAN_POINT('Ctrl Pts',(1.53135848644924,-21.9292662035658,-0.0426458829063507));
#27781=CARTESIAN_POINT('Ctrl Pts',(2.1470057827908,-21.9107667655555,-0.110198912688693));
#27782=CARTESIAN_POINT('Ctrl Pts',(2.5511537399608,-21.8986226204824,-0.154544789214772));
#27783=CARTESIAN_POINT('Ctrl Pts',(2.95391782986942,-21.8865221857943,-0.21150567394992));
#27784=CARTESIAN_POINT('Ctrl Pts',(3.35450292931066,-21.874456930864,-0.281155397483045));
#27785=CARTESIAN_POINT('Ctrl Pts',(4.1670944492409,-21.8499824213131,-0.422440669420135));
#27786=CARTESIAN_POINT('Ctrl Pts',(4.97072223683647,-21.8256526544393,-0.615941062328369));
#27787=CARTESIAN_POINT('Ctrl Pts',(5.75927011985999,-21.8013968866687,-0.859061041154139));
#27788=CARTESIAN_POINT('Ctrl Pts',(6.55110843574531,-21.7770399050377,-1.10319550494006));
#27789=CARTESIAN_POINT('Ctrl Pts',(7.32773994417162,-21.7527575710929,-1.3973651330175));
#27790=CARTESIAN_POINT('Ctrl Pts',(8.08293606304859,-21.7284783578048,-1.7389026021176));
#27791=CARTESIAN_POINT('Ctrl Pts',(8.83443192430443,-21.7043181061239,-2.07876662958929));
#27792=CARTESIAN_POINT('Ctrl Pts',(9.56470091516973,-21.6801609455611,-2.46553587856394));
#27793=CARTESIAN_POINT('Ctrl Pts',(10.2675841293081,-21.6559362710758,-2.89653570014982));
#27794=CARTESIAN_POINT('Ctrl Pts',(10.8132382519542,-21.6371304534992,-3.23112446934723));
#27795=CARTESIAN_POINT('Ctrl Pts',(11.3423875936158,-21.6182839385737,-3.59236811442046));
#27796=CARTESIAN_POINT('Ctrl Pts',(11.8521481195264,-21.5993637103536,-3.97899373167615));
#27797=CARTESIAN_POINT('Ctrl Pts',(11.9327735076482,-21.5963712253217,-4.04014370085697));
#27798=CARTESIAN_POINT('Ctrl Pts',(12.012918160739,-21.5933788583791,-4.10192902388058));
#27799=CARTESIAN_POINT('Ctrl Pts',(12.0925707737784,-21.5903866377406,-4.16434470154907));
#27800=CARTESIAN_POINT('Ctrl Pts',(12.8717300606489,-21.5611168321447,-4.77489284361242));
#27801=CARTESIAN_POINT('Ctrl Pts',(13.6038045027995,-21.5318610269372,-5.44576106266732));
#27802=CARTESIAN_POINT('Ctrl Pts',(14.2816839342149,-21.5026456211936,-6.16783998938674));
#27803=CARTESIAN_POINT('Ctrl Pts',(14.9676697939317,-21.4730808427135,-6.89855390453646));
#27804=CARTESIAN_POINT('Ctrl Pts',(15.5981560723224,-21.4435574300724,-7.68170934198871));
#27805=CARTESIAN_POINT('Ctrl Pts',(16.1658182070248,-21.4141027720745,-8.50783586543817));
#27806=CARTESIAN_POINT('Ctrl Pts',(16.7235315358379,-21.3851643343018,-9.31948375464486));
#27807=CARTESIAN_POINT('Ctrl Pts',(17.2206032231593,-21.356292254384,-10.1726084647235));
#27808=CARTESIAN_POINT('Ctrl Pts',(17.6501357253375,-21.327512637267,-11.0582189803536));
#27809=CARTESIAN_POINT('Ctrl Pts',(17.7559639432108,-21.3204219152027,-11.2764156991672));
#27810=CARTESIAN_POINT('Ctrl Pts',(17.8576925690935,-21.3133368068879,-11.4965844085926));
#27811=CARTESIAN_POINT('Ctrl Pts',(17.9552189370312,-21.306257704948,-11.7185906734363));
#27812=CARTESIAN_POINT('Ctrl Pts',(18.0373326390878,-21.3002973551492,-11.9055119817096));
#27813=CARTESIAN_POINT('Ctrl Pts',(18.1164673502005,-21.294341263305,-12.0937359391572));
#27814=CARTESIAN_POINT('Ctrl Pts',(18.1926068629823,-21.2883896643912,-12.283162593619));
#27815=CARTESIAN_POINT('Ctrl Pts',(18.4867665973512,-21.2653960741834,-13.0149993538376));
#27816=CARTESIAN_POINT('Ctrl Pts',(18.7360793775772,-21.2422382834711,-13.7650952876173));
#27817=CARTESIAN_POINT('Ctrl Pts',(18.9395883260414,-21.2189972348576,-14.5276034341405));
#27818=CARTESIAN_POINT('Ctrl Pts',(19.1439044823065,-21.1956640018174,-15.2931360300982));
#27819=CARTESIAN_POINT('Ctrl Pts',(19.3020533504289,-21.1722468837083,-16.0711785544536));
#27820=CARTESIAN_POINT('Ctrl Pts',(19.4131134164447,-21.1488279890887,-16.8558386429657));
#27821=CARTESIAN_POINT('Ctrl Pts',(19.5237492440654,-21.1254985523148,-17.6375014080604));
#27822=CARTESIAN_POINT('Ctrl Pts',(19.5876560664228,-21.1021673533221,-18.4257305629585));
#27823=CARTESIAN_POINT('Ctrl Pts',(19.6039589924945,-21.0789154960985,-19.2147376194671));
#27824=CARTESIAN_POINT('Ctrl Pts',(19.6172816625878,-21.0599141940327,-19.8595102614394));
#27825=CARTESIAN_POINT('Ctrl Pts',(19.598814941917,-21.0409658642417,-20.5048029664037));
#27826=CARTESIAN_POINT('Ctrl Pts',(19.5480940454493,-21.0221148373334,-21.1474793981533));
#27827=CARTESIAN_POINT('Ctrl Pts',(19.5080092200988,-21.0072168332774,-21.6553878602991));
#27828=CARTESIAN_POINT('Ctrl Pts',(19.4477795194352,-20.9923795988378,-22.1616626527249));
#27829=CARTESIAN_POINT('Ctrl Pts',(19.3679389497257,-20.9776251497455,-22.6648259215817));
#27830=CARTESIAN_POINT('Ctrl Pts',(19.2546527615729,-20.9566899873081,-23.3787668284994));
#27831=CARTESIAN_POINT('Ctrl Pts',(19.1014536361538,-20.9355543918764,-24.0866781387902));
#27832=CARTESIAN_POINT('Ctrl Pts',(18.9098352822588,-20.9142998038981,-24.7842041727632));
#27833=CARTESIAN_POINT('Ctrl Pts',(18.7174652194436,-20.8929618352673,-25.4844665653942));
#27834=CARTESIAN_POINT('Ctrl Pts',(18.4863747456588,-20.8715039880793,-26.1742614897934));
#27835=CARTESIAN_POINT('Ctrl Pts',(18.2181082427395,-20.85000908706,-26.849222922714));
#27836=CARTESIAN_POINT('Ctrl Pts',(17.9507722908373,-20.8285887466057,-27.5218430791762));
#27837=CARTESIAN_POINT('Ctrl Pts',(17.6465186286782,-20.8071316243462,-28.1797321223937));
#27838=CARTESIAN_POINT('Ctrl Pts',(17.3068955604878,-20.7857196188895,-28.8186167573997));
#27839=CARTESIAN_POINT('Ctrl Pts',(17.054675776309,-20.7698180742037,-29.2930820097601));
#27840=CARTESIAN_POINT('Ctrl Pts',(16.7829494099324,-20.753941405351,-29.7570668674586));
#27841=CARTESIAN_POINT('Ctrl Pts',(16.4923536099129,-20.738123131057,-30.2088394557123));
#27842=CARTESIAN_POINT('Ctrl Pts',(16.1010524570699,-20.7168230676467,-30.8171728679456));
#27843=CARTESIAN_POINT('Ctrl Pts',(15.675538415325,-20.6956288413039,-31.4033613103832));
#27844=CARTESIAN_POINT('Ctrl Pts',(15.2191991953514,-20.6746225885596,-31.9644028576738));
#27845=CARTESIAN_POINT('Ctrl Pts',(15.1614651462603,-20.6719649690212,-32.0353833888569));
#27846=CARTESIAN_POINT('Ctrl Pts',(15.1032376849983,-20.6693103592103,-32.1059614797342));
#27847=CARTESIAN_POINT('Ctrl Pts',(15.0445236538789,-20.6666589264777,-32.1761311083324));
#27848=CARTESIAN_POINT('Ctrl Pts',(14.5951617467965,-20.6463664538521,-32.7131672737085));
#27849=CARTESIAN_POINT('Ctrl Pts',(14.1167415712183,-20.6258951218621,-33.2263478533462));
#27850=CARTESIAN_POINT('Ctrl Pts',(13.6123310294258,-20.6053115970814,-33.7127964601318));
#27851=CARTESIAN_POINT('Ctrl Pts',(13.1053754051869,-20.5846242149004,-34.2016995196055));
#27852=CARTESIAN_POINT('Ctrl Pts',(12.5721674095583,-20.563823542023,-34.6635999083964));
#27853=CARTESIAN_POINT('Ctrl Pts',(12.0158407023878,-20.5429776188743,-35.0956266218424));
#27854=CARTESIAN_POINT('Ctrl Pts',(11.4619440495168,-20.5222227514389,-35.5257662276609));
#27855=CARTESIAN_POINT('Ctrl Pts',(10.8851310984691,-20.5014230431798,-35.9262924770965));
#27856=CARTESIAN_POINT('Ctrl Pts',(10.2884997986419,-20.4806456119177,-36.2944229021973));
#27857=CARTESIAN_POINT('Ctrl Pts',(10.0339437299877,-20.4717808050926,-36.4514877993839));
#27858=CARTESIAN_POINT('Ctrl Pts',(9.77578001542059,-20.4629200518115,-36.6026561665737));
#27859=CARTESIAN_POINT('Ctrl Pts',(9.51424895917991,-20.4540685583315,-36.7477147855252));
#27860=CARTESIAN_POINT('Ctrl Pts',(8.89975842142135,-20.4332711850991,-37.088542945849));
#27861=CARTESIAN_POINT('Ctrl Pts',(8.26667974298412,-20.4125249224987,-37.3956386322966));
#27862=CARTESIAN_POINT('Ctrl Pts',(7.61908946094965,-20.3918973137766,-37.6680220378182));
#27863=CARTESIAN_POINT('Ctrl Pts',(7.23429710487689,-20.3796405730865,-37.8298698222484));
#27864=CARTESIAN_POINT('Ctrl Pts',(6.84438089055558,-20.3674257243713,-37.9794629104442));
#27865=CARTESIAN_POINT('Ctrl Pts',(6.45019164374445,-20.3552669906946,-38.1166033194777));
#27866=CARTESIAN_POINT('Ctrl Pts',(5.79569773612825,-20.3350791819705,-38.3443050209486));
#27867=CARTESIAN_POINT('Ctrl Pts',(5.1288412652285,-20.3147749590251,-38.5375857073859));
#27868=CARTESIAN_POINT('Ctrl Pts',(4.45355321831448,-20.2943941089506,-38.6953620173783));
#27869=CARTESIAN_POINT('Ctrl Pts',(3.76868561944469,-20.2737241386804,-38.8553765224133));
#27870=CARTESIAN_POINT('Ctrl Pts',(3.07514649093593,-20.2529753660424,-38.9788720973521));
#27871=CARTESIAN_POINT('Ctrl Pts',(2.37704325237031,-20.2321894558606,-39.0647722547548));
#27872=CARTESIAN_POINT('Ctrl Pts',(1.67894001380468,-20.2114035456787,-39.1506724121575));
#27873=CARTESIAN_POINT('Ctrl Pts',(0.976273605781964,-20.1905805051477,
-39.1989772172609));
#27874=CARTESIAN_POINT('Ctrl Pts',(0.273143762795765,-20.169761995603,-39.2086634253792));
#27875=CARTESIAN_POINT('Ctrl Pts',(-0.439586148162352,-20.1486592439532,
-39.2184818825512));
#27876=CARTESIAN_POINT('Ctrl Pts',(-1.15279126196159,-20.1275611473798,
-39.1886204011367));
#27877=CARTESIAN_POINT('Ctrl Pts',(-1.86219494347797,-20.1065110412325,
-39.1201549256163));
#27878=CARTESIAN_POINT('Ctrl Pts',(-2.57159862499434,-20.0854609350852,
-39.0516894500959));
#27879=CARTESIAN_POINT('Ctrl Pts',(-3.27720001149663,-20.0644588103751,
-38.9446205424954));
#27880=CARTESIAN_POINT('Ctrl Pts',(-3.97475854402069,-20.0435480180761,
-38.8000682827929));
#27881=CARTESIAN_POINT('Ctrl Pts',(-4.65017835261225,-20.0233008808489,
-38.660103742145));
#27882=CARTESIAN_POINT('Ctrl Pts',(-5.31861426901085,-20.0030227765947,
-38.484772511958));
#27883=CARTESIAN_POINT('Ctrl Pts',(-5.97614876438429,-19.9827194581478,
-38.2749284808034));
#27884=CARTESIAN_POINT('Ctrl Pts',(-6.63871225277919,-19.9622608546968,
-38.0634795085001));
#27885=CARTESIAN_POINT('Ctrl Pts',(-7.29020602546556,-19.9417766501226,
-37.8169879509111));
#27886=CARTESIAN_POINT('Ctrl Pts',(-7.92662656049791,-19.921272740805,-37.5363797823358));
#27887=CARTESIAN_POINT('Ctrl Pts',(-8.30088573398256,-19.9092150278118,
-37.3713628234806));
#27888=CARTESIAN_POINT('Ctrl Pts',(-8.66993235733369,-19.8971505006029,
-37.194548457171));
#27889=CARTESIAN_POINT('Ctrl Pts',(-9.03295490081274,-19.8850803595238,
-37.0061329955371));
#27890=CARTESIAN_POINT('Ctrl Pts',(-9.6500045273547,-19.8645640687894,-36.6858727463478));
#27891=CARTESIAN_POINT('Ctrl Pts',(-10.249647717885,-19.8440315584717,-36.3320927676474));
#27892=CARTESIAN_POINT('Ctrl Pts',(-10.8288136547098,-19.8234887271371,
-35.9475138312724));
#27893=CARTESIAN_POINT('Ctrl Pts',(-11.4048826881618,-19.8030557419789,
-35.5649913069366));
#27894=CARTESIAN_POINT('Ctrl Pts',(-11.9606922334442,-19.782612546058,-35.1519989759703));
#27895=CARTESIAN_POINT('Ctrl Pts',(-12.4932560744049,-19.7621649461412,
-34.7112507457168));
#27896=CARTESIAN_POINT('Ctrl Pts',(-12.7583269102435,-19.7519876453483,
-34.4918789205908));
#27897=CARTESIAN_POINT('Ctrl Pts',(-13.0176396763264,-19.7418092535684,
-34.2656316035641));
#27898=CARTESIAN_POINT('Ctrl Pts',(-13.270830226858,-19.7316304868152,-34.0328460624647));
#27899=CARTESIAN_POINT('Ctrl Pts',(-13.7777381899424,-19.7112517724014,
-33.5667905788518));
#27900=CARTESIAN_POINT('Ctrl Pts',(-14.2606030188768,-19.6909325187756,
-33.0741822805071));
#27901=CARTESIAN_POINT('Ctrl Pts',(-14.7163890808963,-19.670643922595,-32.5575747654486));
#27902=CARTESIAN_POINT('Ctrl Pts',(-15.1754739338552,-19.6502084859495,
-32.037228258938));
#27903=CARTESIAN_POINT('Ctrl Pts',(-15.6070857833767,-19.6298041583812,
-31.4925342006654));
#27904=CARTESIAN_POINT('Ctrl Pts',(-16.0081381563407,-19.6094015416836,
-30.9261520357719));
#27905=CARTESIAN_POINT('Ctrl Pts',(-16.0696317517684,-19.6062731965062,
-30.8393083264379));
#27906=CARTESIAN_POINT('Ctrl Pts',(-16.13040692982,-19.6031448915322,-30.7519548133431));
#27907=CARTESIAN_POINT('Ctrl Pts',(-16.1904526164468,-19.6000165207536,
-30.6641011785471));
#27908=CARTESIAN_POINT('Ctrl Pts',(-16.5812630159568,-19.5796553607352,
-30.0923013367626));
#27909=CARTESIAN_POINT('Ctrl Pts',(-16.9411684150518,-19.5592914142258,
-29.4993124949396));
#27910=CARTESIAN_POINT('Ctrl Pts',(-17.2687175971339,-19.5388954435524,
-28.8889093948688));
#27911=CARTESIAN_POINT('Ctrl Pts',(-17.5956431083256,-19.5185383078812,
-28.2796685344423));
#27912=CARTESIAN_POINT('Ctrl Pts',(-17.8903349808179,-19.4981492640543,
-27.6530803984254));
#27913=CARTESIAN_POINT('Ctrl Pts',(-18.1513896332199,-19.4776992689527,
-27.0129313378992));
#27914=CARTESIAN_POINT('Ctrl Pts',(-18.3976472553107,-19.4584084150294,
-26.4090670360054));
#27915=CARTESIAN_POINT('Ctrl Pts',(-18.6139727634974,-19.4390633156645,
-25.7931363616736));
#27916=CARTESIAN_POINT('Ctrl Pts',(-18.7992264986979,-19.4196397173814,
-25.1683356757645));
#27917=CARTESIAN_POINT('Ctrl Pts',(-18.9967250051057,-19.3989322717483,
-24.5022373531796));
#27918=CARTESIAN_POINT('Ctrl Pts',(-19.1593198491752,-19.3783626818187,
-23.8255966124216));
#27919=CARTESIAN_POINT('Ctrl Pts',(-19.2854968127768,-19.3578729442199,
-23.1421648431399));
#27920=CARTESIAN_POINT('Ctrl Pts',(-19.3742424671569,-19.3434616355359,
-22.6614780532711));
#27921=CARTESIAN_POINT('Ctrl Pts',(-19.4449728364104,-19.3290898430455,
-22.1774329040941));
#27922=CARTESIAN_POINT('Ctrl Pts',(-19.4971687998423,-19.3147374560325,
-21.6913480007673));
#27923=CARTESIAN_POINT('Ctrl Pts',(-19.5712866581167,-19.294357179157,-21.0011112543736));
#27924=CARTESIAN_POINT('Ctrl Pts',(-19.6080300853043,-19.2740160395761,
-20.3067604175091));
#27925=CARTESIAN_POINT('Ctrl Pts',(-19.6078636769337,-19.2536564280549,
-19.6123085964915));
#27926=CARTESIAN_POINT('Ctrl Pts',(-19.6076967618965,-19.2332348272495,
-18.9157423652221));
#27927=CARTESIAN_POINT('Ctrl Pts',(-19.5703945063015,-19.2127946357644,
-18.2190753010495));
#27928=CARTESIAN_POINT('Ctrl Pts',(-19.4964702509716,-19.1922776497728,
-17.5263850642152));
#27929=CARTESIAN_POINT('Ctrl Pts',(-19.4231207724308,-19.1719201877057,
-16.8390806411221));
#27930=CARTESIAN_POINT('Ctrl Pts',(-19.3137162949099,-19.1514870956197,
-16.1556923216748));
#27931=CARTESIAN_POINT('Ctrl Pts',(-19.1688069254335,-19.1309216852756,
-15.4802183330173));
#27932=CARTESIAN_POINT('Ctrl Pts',(-19.1143921565096,-19.1231991890992,
-15.2265717873195));
#27933=CARTESIAN_POINT('Ctrl Pts',(-19.0549714642002,-19.1154580389203,
-14.9740413013477));
#27934=CARTESIAN_POINT('Ctrl Pts',(-18.9905758839377,-19.1076952534805,
-14.722838730184));
#27935=CARTESIAN_POINT('Ctrl Pts',(-18.81437236736,-19.0864541980019,-14.0354813644777));
#27936=CARTESIAN_POINT('Ctrl Pts',(-18.6011811098696,-19.065400504984,-13.3575092988143));
#27937=CARTESIAN_POINT('Ctrl Pts',(-18.3514672024566,-19.0444584685706,
-12.6931762985598));
#27938=CARTESIAN_POINT('Ctrl Pts',(-18.2921314990595,-19.0394823321831,
-12.5353209901858));
#27939=CARTESIAN_POINT('Ctrl Pts',(-18.2307338548755,-19.0345125032083,
-12.3782359256768));
#27940=CARTESIAN_POINT('Ctrl Pts',(-18.1672808163037,-19.0295479705539,
-12.2219784762977));
#27941=CARTESIAN_POINT('Ctrl Pts',(-17.9002502009882,-19.0086556344374,
-11.5643973140008));
#27942=CARTESIAN_POINT('Ctrl Pts',(-17.5968149569469,-18.9878570964434,
-10.9214712216861));
#27943=CARTESIAN_POINT('Ctrl Pts',(-17.2594024595675,-18.9670770562937,
-10.2967167099324));
#27944=CARTESIAN_POINT('Ctrl Pts',(-16.9210038411408,-18.9462362844429,
-9.67013629197106));
#27945=CARTESIAN_POINT('Ctrl Pts',(-16.5484288354325,-18.9254141268836,
-9.06183465369346));
#27946=CARTESIAN_POINT('Ctrl Pts',(-16.1441755424705,-18.9045344907146,
-8.4753774033953));
#27947=CARTESIAN_POINT('Ctrl Pts',(-15.7418700363694,-18.8837554575134,
-7.8917458412152));
#27948=CARTESIAN_POINT('Ctrl Pts',(-15.3081907148397,-18.8629194740436,
-7.32974959818092));
#27949=CARTESIAN_POINT('Ctrl Pts',(-14.8456507025806,-18.8419515348411,
-6.79290778182745));
#27950=CARTESIAN_POINT('Ctrl Pts',(-14.5088443781252,-18.8266833756612,
-6.40199734340534));
#27951=CARTESIAN_POINT('Ctrl Pts',(-14.1567364025769,-18.8113452425742,
-6.02442462641184));
#27952=CARTESIAN_POINT('Ctrl Pts',(-13.7903142977,-18.7959083496654,-5.66154554910944));
#27953=CARTESIAN_POINT('Ctrl Pts',(-13.3832791486899,-18.7787604813416,
-5.25844612542148));
#27954=CARTESIAN_POINT('Ctrl Pts',(-12.9586080988858,-18.7617251237741,
-4.87313812830758));
#27955=CARTESIAN_POINT('Ctrl Pts',(-12.5175782095999,-18.7447682161883,
-4.50745894315827));
#27956=CARTESIAN_POINT('Ctrl Pts',(-11.9324866052163,-18.7222723615858,
-4.02233123112257));
#27957=CARTESIAN_POINT('Ctrl Pts',(-11.3186013929508,-18.6999145973902,
-3.57175039383193));
#27958=CARTESIAN_POINT('Ctrl Pts',(-10.6805658596497,-18.6776158976488,
-3.15807043695807));
#27959=CARTESIAN_POINT('Ctrl Pts',(-10.0406706355286,-18.6552522035849,
-2.74318472150484));
#27960=CARTESIAN_POINT('Ctrl Pts',(-9.37648412091459,-18.6329479452621,
-2.36541623358794));
#27961=CARTESIAN_POINT('Ctrl Pts',(-8.69274298032974,-18.610623394197,-2.02714195130805));
#27962=CARTESIAN_POINT('Ctrl Pts',(-8.01157535264864,-18.5883828698445,
-1.69014088951875));
#27963=CARTESIAN_POINT('Ctrl Pts',(-7.3110002913143,-18.5661221961784,-1.39233825247513));
#27964=CARTESIAN_POINT('Ctrl Pts',(-6.59575110944969,-18.5437624029195,
-1.13607245587362));
#27965=CARTESIAN_POINT('Ctrl Pts',(-5.96560381252863,-18.5240630259204,
-0.910297714543906));
#27966=CARTESIAN_POINT('Ctrl Pts',(-5.32406748401036,-18.5042866889613,
-0.716763826093385));
#27967=CARTESIAN_POINT('Ctrl Pts',(-4.67440806997272,-18.484379537182,-0.557053139935899));
#27968=CARTESIAN_POINT('Ctrl Pts',(-4.41465510183665,-18.4764200715758,
-0.493196103654959));
#27969=CARTESIAN_POINT('Ctrl Pts',(-4.15358220514713,-18.4684719835367,
-0.434703720981438));
#27970=CARTESIAN_POINT('Ctrl Pts',(-3.89139358515769,-18.4605341429248,
-0.381676367805048));
#27971=CARTESIAN_POINT('Ctrl Pts',(-2.9823210911738,-18.4330116952984,-0.197817479485003));
#27972=CARTESIAN_POINT('Ctrl Pts',(-2.05983208347269,-18.4056124142692,
-0.0796602914188065));
#27973=CARTESIAN_POINT('Ctrl Pts',(-1.13338301790483,-18.3782894791576,
-0.0268604336355902));
#27974=CARTESIAN_POINT('Ctrl Pts',(-0.199013608204434,-18.3507329564081,
0.0263908176017662));
#27975=CARTESIAN_POINT('Ctrl Pts',(0.739383001639975,-18.3232541113907,
0.013161710450475));
#27976=CARTESIAN_POINT('Ctrl Pts',(1.67206577495411,-18.2958050666227,-0.0661592783222728));
#27977=CARTESIAN_POINT('Ctrl Pts',(2.59480629165885,-18.2686486245,-0.144634717410333));
#27978=CARTESIAN_POINT('Ctrl Pts',(3.51195298699041,-18.2415213581355,-0.287801074632376));
#27979=CARTESIAN_POINT('Ctrl Pts',(4.41404930705148,-18.2143768444287,-0.495238038382758));
#27980=CARTESIAN_POINT('Ctrl Pts',(4.83311889878115,-18.2017668381313,-0.591603051492032));
#27981=CARTESIAN_POINT('Ctrl Pts',(5.24894027635496,-18.1891531081704,-0.701837461520149));
#27982=CARTESIAN_POINT('Ctrl Pts',(5.66056474118131,-18.1765309937031,-0.825895310981213));
#27983=CARTESIAN_POINT('Ctrl Pts',(5.69681433028603,-18.1754194308536,-0.836820429511464));
#27984=CARTESIAN_POINT('Ctrl Pts',(5.73303137067347,-18.1743078029771,-0.847852752569865));
#27985=CARTESIAN_POINT('Ctrl Pts',(5.76921530481866,-18.1731961068897,-0.858991947968195));
#27986=CARTESIAN_POINT('Ctrl Pts',(6.60698071892847,-18.1474570446491,-1.11689736555729));
#27987=CARTESIAN_POINT('Ctrl Pts',(7.42722920562593,-18.1216184177797,-1.43222989136728));
#27988=CARTESIAN_POINT('Ctrl Pts',(8.22303880174925,-18.0957469906503,-1.80083281185959));
#27989=CARTESIAN_POINT('Ctrl Pts',(9.0236040949481,-18.0697209578578,-2.17163847511796));
#27990=CARTESIAN_POINT('Ctrl Pts',(9.79943704538941,-18.0436617424849,-2.59635190367282));
#27991=CARTESIAN_POINT('Ctrl Pts',(10.5435372364244,-18.0176373188049,-3.07071590682167));
#27992=CARTESIAN_POINT('Ctrl Pts',(11.2822856756643,-17.9918000691881,-3.54166816725636));
#27993=CARTESIAN_POINT('Ctrl Pts',(11.9897560065091,-17.9659971008621,-4.06155824475861));
#27994=CARTESIAN_POINT('Ctrl Pts',(12.6591481179023,-17.940294945466,-4.62621265332275));
#27995=CARTESIAN_POINT('Ctrl Pts',(13.0770597326584,-17.9242487012969,-4.97873493681816));
#27996=CARTESIAN_POINT('Ctrl Pts',(13.480130646675,-17.908241750239,-5.3487049071088));
#27997=CARTESIAN_POINT('Ctrl Pts',(13.8667163953829,-17.8922903398499,-5.73510831433237));
#27998=CARTESIAN_POINT('Ctrl Pts',(14.1094376165338,-17.8822751082444,-5.97771505079807));
#27999=CARTESIAN_POINT('Ctrl Pts',(14.3456604453951,-17.8722817722374,-6.22679997724134));
#28000=CARTESIAN_POINT('Ctrl Pts',(14.575144316212,-17.862314373712,-6.4819477147085));
#28001=CARTESIAN_POINT('Ctrl Pts',(15.0763255666299,-17.8405460758417,-7.03917756118898));
#28002=CARTESIAN_POINT('Ctrl Pts',(15.5452851815483,-17.8185872284858,-7.62573502956173));
#28003=CARTESIAN_POINT('Ctrl Pts',(15.9794271727211,-17.7965214674068,-8.23722054857481));
#28004=CARTESIAN_POINT('Ctrl Pts',(16.4151868799737,-17.7743734840659,-8.85098460773559));
#28005=CARTESIAN_POINT('Ctrl Pts',(16.8158692032614,-17.7521178346351,-9.4898618046308));
#28006=CARTESIAN_POINT('Ctrl Pts',(17.1789015568051,-17.7298394213936,-10.1494081587262));
#28007=CARTESIAN_POINT('Ctrl Pts',(17.5407430300015,-17.7076340895847,-10.8067909569192));
#28008=CARTESIAN_POINT('Ctrl Pts',(17.8651815118326,-17.6854061528562,-11.4847066370365));
#28009=CARTESIAN_POINT('Ctrl Pts',(18.1497173741013,-17.6632395892113,-12.1787741740068));
#28010=CARTESIAN_POINT('Ctrl Pts',(18.3863864415009,-17.64480205412,-12.7560803714659));
#28011=CARTESIAN_POINT('Ctrl Pts',(18.5954500616518,-17.6264069670419,-13.3445613042387));
#28012=CARTESIAN_POINT('Ctrl Pts',(18.775491890451,-17.6081026567642,-13.9417123281104));
#28013=CARTESIAN_POINT('Ctrl Pts',(18.9626889075609,-17.5890709000491,-14.5625952150402));
#28014=CARTESIAN_POINT('Ctrl Pts',(19.1185119198967,-17.5701372512872,-15.1928505265423));
#28015=CARTESIAN_POINT('Ctrl Pts',(19.2428934110425,-17.5513563288678,-15.8292314963929));
#28016=CARTESIAN_POINT('Ctrl Pts',(19.3789584902796,-17.5308112487791,-16.525389954457));
#28017=CARTESIAN_POINT('Ctrl Pts',(19.4770727814836,-17.5100693927814,-17.2292995226383));
#28018=CARTESIAN_POINT('Ctrl Pts',(19.5370478500448,-17.489207363223,-17.9366015776355));
#28019=CARTESIAN_POINT('Ctrl Pts',(19.5972809546934,-17.4682555770939,-18.6469467213573));
#28020=CARTESIAN_POINT('Ctrl Pts',(19.6190464635082,-17.447182627594,-19.3607127665552));
#28021=CARTESIAN_POINT('Ctrl Pts',(19.6022010068762,-17.4260665194792,-20.0735074561554));
#28022=CARTESIAN_POINT('Ctrl Pts',(19.5854205961777,-17.4050319477093,-20.7835498074314));
#28023=CARTESIAN_POINT('Ctrl Pts',(19.5303274271422,-17.3839545666758,-21.4926276144854));
#28024=CARTESIAN_POINT('Ctrl Pts',(19.4368183759398,-17.3629114133144,-22.1964332685278));
#28025=CARTESIAN_POINT('Ctrl Pts',(19.3790294858798,-17.3499066778317,-22.6313873937394));
#28026=CARTESIAN_POINT('Ctrl Pts',(19.3065692239663,-17.3369150105486,-23.0643286542986));
#28027=CARTESIAN_POINT('Ctrl Pts',(19.2194191046622,-17.3239545707956,-23.4942484017747));
#28028=CARTESIAN_POINT('Ctrl Pts',(19.078223717341,-17.3029568449705,-24.1907785470763));
#28029=CARTESIAN_POINT('Ctrl Pts',(18.8984692152668,-17.282041060276,-24.8793749981719));
#28030=CARTESIAN_POINT('Ctrl Pts',(18.6821229622332,-17.261284567116,-25.5561987657256));
#28031=CARTESIAN_POINT('Ctrl Pts',(18.60810396928,-17.2541831049949,-25.7877618872434));
#28032=CARTESIAN_POINT('Ctrl Pts',(18.5298018642837,-17.2471002919971,-26.0179473988629));
#28033=CARTESIAN_POINT('Ctrl Pts',(18.4472956876365,-17.2400392423272,-26.2466029408947));
#28034=CARTESIAN_POINT('Ctrl Pts',(18.2110049310016,-17.2198169894375,-26.9014531985478));
#28035=CARTESIAN_POINT('Ctrl Pts',(17.9397495400689,-17.1994410923968,-27.5440730633537));
#28036=CARTESIAN_POINT('Ctrl Pts',(17.6352995696199,-17.1789672119764,-28.1707253867078));
#28037=CARTESIAN_POINT('Ctrl Pts',(17.3290863963227,-17.1583747583658,-28.8010069275643));
#28038=CARTESIAN_POINT('Ctrl Pts',(16.9892937462539,-17.1376832096186,-29.4151347910113));
#28039=CARTESIAN_POINT('Ctrl Pts',(16.6177621735023,-17.1169494627222,-30.009341342225));
#28040=CARTESIAN_POINT('Ctrl Pts',(16.2479581180975,-17.096312121919,-30.6007850000533));
#28041=CARTESIAN_POINT('Ctrl Pts',(15.8467103465616,-17.0756329859253,-31.1724916765302));
#28042=CARTESIAN_POINT('Ctrl Pts',(15.4158620250791,-17.0549681379448,-31.7207889479368));
#28043=CARTESIAN_POINT('Ctrl Pts',(15.3099035340391,-17.0498860336394,-31.8556316492376));
#28044=CARTESIAN_POINT('Ctrl Pts',(15.2021548611201,-17.0448047930357,-31.9890587372832));
#28045=CARTESIAN_POINT('Ctrl Pts',(15.0926436065594,-17.0397252494226,-32.1210160374866));
#28046=CARTESIAN_POINT('Ctrl Pts',(14.645976516572,-17.0190071508746,-32.6592345385977));
#28047=CARTESIAN_POINT('Ctrl Pts',(14.1699865019133,-16.9983172841536,-33.1729975500799));
#28048=CARTESIAN_POINT('Ctrl Pts',(13.6680719660684,-16.9777121652033,-33.6599214655088));
#28049=CARTESIAN_POINT('Ctrl Pts',(13.2663236548119,-16.9612191745638,-34.0496708088002));
#28050=CARTESIAN_POINT('Ctrl Pts',(12.8479661575521,-16.9447804736404,-34.4222255420066));
#28051=CARTESIAN_POINT('Ctrl Pts',(12.4147421153514,-16.9284251087153,-34.7763873891216));
#28052=CARTESIAN_POINT('Ctrl Pts',(11.8795630072305,-16.9082206676849,-35.2138977832969));
#28053=CARTESIAN_POINT('Ctrl Pts',(11.3211333378928,-16.8879373728287,-35.6235335423274));
#28054=CARTESIAN_POINT('Ctrl Pts',(10.7426846593086,-16.8676000080139,-36.0028643632519));
#28055=CARTESIAN_POINT('Ctrl Pts',(10.1601303977748,-16.8471182972245,-36.3848875131734));
#28056=CARTESIAN_POINT('Ctrl Pts',(9.55727275376841,-16.8265817518297,-36.7361735502398));
#28057=CARTESIAN_POINT('Ctrl Pts',(8.93744327122393,-16.8060157597563,-37.0542827649735));
#28058=CARTESIAN_POINT('Ctrl Pts',(8.42794411078687,-16.7891105366424,-37.3157681934639));
#28059=CARTESIAN_POINT('Ctrl Pts',(7.90697814954767,-16.7721854187952,-37.5548373195178));
#28060=CARTESIAN_POINT('Ctrl Pts',(7.37640531103305,-16.7552545109564,-37.7701597119156));
#28061=CARTESIAN_POINT('Ctrl Pts',(6.7307697191672,-16.7346518794046,-38.0321780252671));
#28062=CARTESIAN_POINT('Ctrl Pts',(6.0709091699076,-16.7140406755989,-38.2590316734395));
#28063=CARTESIAN_POINT('Ctrl Pts',(5.40091541858595,-16.6934462944013,-38.4501795139039));
#28064=CARTESIAN_POINT('Ctrl Pts',(4.73527611517792,-16.6729857609598,-38.6400850393266));
#28065=CARTESIAN_POINT('Ctrl Pts',(4.05963580437676,-16.6525418307634,-38.7947474760945));
#28066=CARTESIAN_POINT('Ctrl Pts',(3.3780004994462,-16.6321393883532,-38.9136867897462));
#28067=CARTESIAN_POINT('Ctrl Pts',(3.20508331879305,-16.6269636986633,-38.9438593037529));
#28068=CARTESIAN_POINT('Ctrl Pts',(3.03178026858464,-16.6217906788436,-38.9717331608801));
#28069=CARTESIAN_POINT('Ctrl Pts',(2.85815657524103,-16.616620735215,-38.9973010343882));
#28070=CARTESIAN_POINT('Ctrl Pts',(2.17654063013391,-16.5963244499287,-39.0976759885779));
#28071=CARTESIAN_POINT('Ctrl Pts',(1.48938515502814,-16.5760392714072,-39.1625748601258));
#28072=CARTESIAN_POINT('Ctrl Pts',(0.800625053157349,-16.5557548119261,
-39.1913587681009));
#28073=CARTESIAN_POINT('Ctrl Pts',(0.106565470724835,-16.5353142790916,
-39.2203641461646));
#28074=CARTESIAN_POINT('Ctrl Pts',(-0.58912267003695,-16.5148744768719,
-39.2126963655385));
#28075=CARTESIAN_POINT('Ctrl Pts',(-1.28239184115912,-16.4944247734825,
-39.1677497300669));
#28076=CARTESIAN_POINT('Ctrl Pts',(-1.55338642403342,-16.4864311123322,
-39.150180371384));
#28077=CARTESIAN_POINT('Ctrl Pts',(-1.82401123704424,-16.4784359382478,
-39.1269154212048));
#28078=CARTESIAN_POINT('Ctrl Pts',(-2.09402410955421,-16.4704386160764,
-39.0979208303536));
#28079=CARTESIAN_POINT('Ctrl Pts',(-2.78397549674564,-16.4500034291363,
-39.0238322952666));
#28080=CARTESIAN_POINT('Ctrl Pts',(-3.4699310075151,-16.4295542158328,-38.9123293861051));
#28081=CARTESIAN_POINT('Ctrl Pts',(-4.14805629901741,-16.4090803831885,
-38.7647976817513));
#28082=CARTESIAN_POINT('Ctrl Pts',(-4.82353217437495,-16.3886865412235,
-38.6178423795526));
#28083=CARTESIAN_POINT('Ctrl Pts',(-5.49123801723622,-16.3682682698967,
-38.4351395046344));
#28084=CARTESIAN_POINT('Ctrl Pts',(-6.14739529962438,-16.3478151257315,
-38.2181084024531));
#28085=CARTESIAN_POINT('Ctrl Pts',(-6.60755032739265,-16.3334715874154,
-38.0659071611785));
#28086=CARTESIAN_POINT('Ctrl Pts',(-7.06202593314884,-16.3191108988285,
-37.8968241892813));
#28087=CARTESIAN_POINT('Ctrl Pts',(-7.5095257164707,-16.3047294755542,-37.7113627690594));
#28088=CARTESIAN_POINT('Ctrl Pts',(-8.1494316195998,-16.2841646440357,-37.4461607242188));
#28089=CARTESIAN_POINT('Ctrl Pts',(-8.77568441333771,-16.263698258741,-37.147398188524));
#28090=CARTESIAN_POINT('Ctrl Pts',(-9.38446942076387,-16.2432867734561,
-36.8163603717981));
#28091=CARTESIAN_POINT('Ctrl Pts',(-9.96177707256838,-16.2239306682696,
-36.5024389343427));
#28092=CARTESIAN_POINT('Ctrl Pts',(-10.5233757573652,-16.2046239459738,
-36.1594938499482));
#28093=CARTESIAN_POINT('Ctrl Pts',(-11.0660041922777,-16.1853295545292,
-35.7886636233419));
#28094=CARTESIAN_POINT('Ctrl Pts',(-11.6375858374029,-16.1650056656689,
-35.3980468820353));
#28095=CARTESIAN_POINT('Ctrl Pts',(-12.1881178740078,-16.1446954624144,
-34.9764893888133));
#28096=CARTESIAN_POINT('Ctrl Pts',(-12.7148732093404,-16.1243556016562,
-34.5269532458835));
#28097=CARTESIAN_POINT('Ctrl Pts',(-13.2429722742871,-16.1039638548109,
-34.0762703560917));
#28098=CARTESIAN_POINT('Ctrl Pts',(-13.747172358519,-16.0835422912725,-33.5974662324583));
#28099=CARTESIAN_POINT('Ctrl Pts',(-14.2247425010982,-16.063047225636,-33.0935751207337));
#28100=CARTESIAN_POINT('Ctrl Pts',(-14.6976301068887,-16.0427531124675,
-32.5946246207806));
#28101=CARTESIAN_POINT('Ctrl Pts',(-15.1444066430823,-16.0223869130682,
-32.0710771582053));
#28102=CARTESIAN_POINT('Ctrl Pts',(-15.5624492296431,-16.001906400656,-31.5259206525305));
#28103=CARTESIAN_POINT('Ctrl Pts',(-15.6240235150801,-15.9988897871394,
-31.4456235168621));
#28104=CARTESIAN_POINT('Ctrl Pts',(-15.6849744833708,-15.9958706942684,
-31.3648576424781));
#28105=CARTESIAN_POINT('Ctrl Pts',(-15.7452938220851,-15.9928489878997,
-31.2836326451444));
#28106=CARTESIAN_POINT('Ctrl Pts',(-16.1620929876356,-15.9719693708509,
-30.7223779657646));
#28107=CARTESIAN_POINT('Ctrl Pts',(-16.5493079281869,-15.9512543323854,
-30.1389757576849));
#28108=CARTESIAN_POINT('Ctrl Pts',(-16.9041203845055,-15.9306362504937,
-29.5364144156409));
#28109=CARTESIAN_POINT('Ctrl Pts',(-17.0793733415173,-15.9204523357098,
-29.2387905439486));
#28110=CARTESIAN_POINT('Ctrl Pts',(-17.2467210661182,-15.9102920852371,
-28.9364932662017));
#28111=CARTESIAN_POINT('Ctrl Pts',(-17.4058241424314,-15.9001473837628,
-28.6298873734313));
#28112=CARTESIAN_POINT('Ctrl Pts',(-17.7276339614809,-15.8796282044898,
-28.0097309995991));
#28113=CARTESIAN_POINT('Ctrl Pts',(-18.0157126113179,-15.8591726468174,
-27.3719444905139));
#28114=CARTESIAN_POINT('Ctrl Pts',(-18.2690096237812,-15.8387135532719,
-26.7204905003541));
#28115=CARTESIAN_POINT('Ctrl Pts',(-18.523092106185,-15.818191016408,-26.0670163619032));
#28116=CARTESIAN_POINT('Ctrl Pts',(-18.7421761832979,-15.7976649205372,
-25.3997903130271));
#28117=CARTESIAN_POINT('Ctrl Pts',(-18.9252268213487,-15.7770673601891,
-24.7228580831867));
#28118=CARTESIAN_POINT('Ctrl Pts',(-19.1071378756855,-15.7565980301742,
-24.0501401022166));
#28119=CARTESIAN_POINT('Ctrl Pts',(-19.2534620902203,-15.736058095739,-23.3678370598129));
#28120=CARTESIAN_POINT('Ctrl Pts',(-19.3632187560293,-15.7153810044256,
-22.6799566093566));
#28121=CARTESIAN_POINT('Ctrl Pts',(-19.4236888295896,-15.7039890290634,
-22.3009711406095));
#28122=CARTESIAN_POINT('Ctrl Pts',(-19.4730597831884,-15.6925554240416,
-21.9202932929484));
#28123=CARTESIAN_POINT('Ctrl Pts',(-19.5111733056222,-15.6810691341083,
-21.5385969911141));
#28124=CARTESIAN_POINT('Ctrl Pts',(-19.5846117326411,-15.6589369612961,
-20.8031316177849));
#28125=CARTESIAN_POINT('Ctrl Pts',(-19.6167428737539,-15.6370097774972,
-20.0634819123552));
#28126=CARTESIAN_POINT('Ctrl Pts',(-19.6063233784069,-15.6152036381721,
-19.3243081789668));
#28127=CARTESIAN_POINT('Ctrl Pts',(-19.5960902364463,-15.5937875031391,
-18.5983546183142));
#28128=CARTESIAN_POINT('Ctrl Pts',(-19.5448138096317,-15.5724881766941,
-17.8728607872305));
#28129=CARTESIAN_POINT('Ctrl Pts',(-19.453548107918,-15.5512265605182,-17.1522575906361));
#28130=CARTESIAN_POINT('Ctrl Pts',(-19.362028796082,-15.5299058623326,-16.4296519740596));
#28131=CARTESIAN_POINT('Ctrl Pts',(-19.2302970486102,-15.5086231013758,
-15.7119648473669));
#28132=CARTESIAN_POINT('Ctrl Pts',(-19.0594513719634,-15.487298411693,-15.003702870985));
#28133=CARTESIAN_POINT('Ctrl Pts',(-18.889297843153,-15.4660601148187,-14.2983102794429));
#28134=CARTESIAN_POINT('Ctrl Pts',(-18.6803461910281,-15.4447802097332,
-13.6022674440945));
#28135=CARTESIAN_POINT('Ctrl Pts',(-18.4337250165616,-15.423379704214,-12.9200538189322));
#28136=CARTESIAN_POINT('Ctrl Pts',(-18.227784017825,-15.4055092132084,-12.3503713672061));
#28137=CARTESIAN_POINT('Ctrl Pts',(-17.9955763880514,-15.3875546058117,
-11.7903328981606));
#28138=CARTESIAN_POINT('Ctrl Pts',(-17.7377860214116,-15.3694701004512,
-11.2425547922296));
#28139=CARTESIAN_POINT('Ctrl Pts',(-17.5530766773012,-15.3565123737245,
-10.8500663684637));
#28140=CARTESIAN_POINT('Ctrl Pts',(-17.3553094550843,-15.343607233559,-10.46372213148));
#28141=CARTESIAN_POINT('Ctrl Pts',(-17.1447157726794,-15.3307434209218,
-10.0844640227328));
#28142=CARTESIAN_POINT('Ctrl Pts',(-16.7511790961626,-15.3067047982302,
-9.37574392270882));
#28143=CARTESIAN_POINT('Ctrl Pts',(-16.3128489728764,-15.2828104816276,
-8.69176740748991));
#28144=CARTESIAN_POINT('Ctrl Pts',(-15.8339552707421,-15.2589874650741,
-8.03721470691078));
#28145=CARTESIAN_POINT('Ctrl Pts',(-15.3532389230042,-15.2350737793049,
-7.38017081131975));
#28146=CARTESIAN_POINT('Ctrl Pts',(-14.8316493141897,-15.2112319668334,
-6.75277605354889));
#28147=CARTESIAN_POINT('Ctrl Pts',(-14.2735131400067,-15.1873882612356,
-6.15978560413774));
#28148=CARTESIAN_POINT('Ctrl Pts',(-13.7179027182023,-15.1636524563598,
-5.56947863432787));
#28149=CARTESIAN_POINT('Ctrl Pts',(-13.1260756704115,-15.1399147744491,
-5.01326637272211));
#28150=CARTESIAN_POINT('Ctrl Pts',(-12.502351001062,-15.1161023093342,-4.49584572493476));
#28151=CARTESIAN_POINT('Ctrl Pts',(-11.9977281773863,-15.0968368962835,
-4.07722789378996));
#28152=CARTESIAN_POINT('Ctrl Pts',(-11.4722275000132,-15.0775225206527,
-3.68400179707035));
#28153=CARTESIAN_POINT('Ctrl Pts',(-10.9281607691304,-15.0581206073092,
-3.31865001985559));
#28154=CARTESIAN_POINT('Ctrl Pts',(-10.8215344833001,-15.0543182171971,
-3.24704831952249));
#28155=CARTESIAN_POINT('Ctrl Pts',(-10.7141925993778,-15.0505164121865,
-3.17651011247117));
#28156=CARTESIAN_POINT('Ctrl Pts',(-10.6061523273576,-15.0467152194452,
-3.10705388390228));
#28157=CARTESIAN_POINT('Ctrl Pts',(-9.76558349193212,-15.0171413939067,
-2.56667444881287));
#28158=CARTESIAN_POINT('Ctrl Pts',(-8.8827379667575,-14.9876046265521,-2.09179143265991));
#28159=CARTESIAN_POINT('Ctrl Pts',(-7.96885580330287,-14.9581177283822,
-1.68624338957476));
#28160=CARTESIAN_POINT('Ctrl Pts',(-7.04299080985346,-14.9282441977754,
-1.27537779741235));
#28161=CARTESIAN_POINT('Ctrl Pts',(-6.08527131444097,-14.8984218496638,
-0.935677737743076));
#28162=CARTESIAN_POINT('Ctrl Pts',(-5.10740830589941,-14.8686640670026,
-0.671086593610645));
#28163=CARTESIAN_POINT('Ctrl Pts',(-4.14810198989832,-14.8394709912775,
-0.411516537777604));
#28164=CARTESIAN_POINT('Ctrl Pts',(-3.16941073932469,-14.8103400508052,
-0.224231898499369));
#28165=CARTESIAN_POINT('Ctrl Pts',(-2.18239319950165,-14.7812839837986,
-0.112906435694089));
#28166=CARTESIAN_POINT('Ctrl Pts',(-1.9702463280327,-14.7750387516077,-0.088978442830651));
#28167=CARTESIAN_POINT('Ctrl Pts',(-1.75771476442637,-14.7687969789035,
-0.0685594272130063));
#28168=CARTESIAN_POINT('Ctrl Pts',(-1.54490824080644,-14.7625587930208,
-0.0516855557797394));
#28169=CARTESIAN_POINT('Ctrl Pts',(-1.36858570543153,-14.7573900945605,
-0.0377045755818882));
#28170=CARTESIAN_POINT('Ctrl Pts',(-1.19207440729738,-14.7522238584881,
-0.0261573633323928));
#28171=CARTESIAN_POINT('Ctrl Pts',(-1.01543925556607,-14.747060157416,-0.0170326052378579));
#28172=CARTESIAN_POINT('Ctrl Pts',(-0.218010476733762,-14.7237483545287,
0.0241616000669467));
#28173=CARTESIAN_POINT('Ctrl Pts',(0.582187036727439,-14.700278333464,0.0157738946644874));
#28174=CARTESIAN_POINT('Ctrl Pts',(1.37910303888918,-14.6767297396667,-0.0411437538349512));
#28175=CARTESIAN_POINT('Ctrl Pts',(2.17928761314506,-14.6530845606881,-0.0982948515775273));
#28176=CARTESIAN_POINT('Ctrl Pts',(2.97616299708959,-14.6293601951879,-0.204373895280341));
#28177=CARTESIAN_POINT('Ctrl Pts',(3.76364236111171,-14.6056374263698,-0.358279422438559));
#28178=CARTESIAN_POINT('Ctrl Pts',(4.5478918385985,-14.5820119576908,-0.511553698274403));
#28179=CARTESIAN_POINT('Ctrl Pts',(5.32282177234202,-14.5583880719618,-0.712261998059864));
#28180=CARTESIAN_POINT('Ctrl Pts',(6.08246623682524,-14.5348454801072,-0.959294131596784));
#28181=CARTESIAN_POINT('Ctrl Pts',(6.6939139447993,-14.5158957417727,-1.15813350831738));
#28182=CARTESIAN_POINT('Ctrl Pts',(7.29545928086252,-14.4969986604114,-1.38698479018622));
#28183=CARTESIAN_POINT('Ctrl Pts',(7.88401528294191,-14.4781958683485,-1.64526467322299));
#28184=CARTESIAN_POINT('Ctrl Pts',(8.32554133060918,-14.4640902905695,-1.83902243891782));
#28185=CARTESIAN_POINT('Ctrl Pts',(8.75975774373719,-14.4500377751512,-2.04934181746326));
#28186=CARTESIAN_POINT('Ctrl Pts',(9.18562946462204,-14.4360560002994,-2.27538486214858));
#28187=CARTESIAN_POINT('Ctrl Pts',(9.82647615472181,-14.4150163921356,-2.61553174183731));
#28188=CARTESIAN_POINT('Ctrl Pts',(10.4485048889836,-14.3937757772594,-2.99175701643332));
#28189=CARTESIAN_POINT('Ctrl Pts',(11.0480558280011,-14.3724167666356,-3.40118765708935));
#28190=CARTESIAN_POINT('Ctrl Pts',(11.6498992832196,-14.3509760850898,-3.81218384675185));
#28191=CARTESIAN_POINT('Ctrl Pts',(12.229092488038,-14.3294161505533,-4.25663883935873));
#28192=CARTESIAN_POINT('Ctrl Pts',(12.7819834303858,-14.307820911619,-4.73162966300338));
#28193=CARTESIAN_POINT('Ctrl Pts',(13.3330099839604,-14.2862984934129,-5.20501878278364));
#28194=CARTESIAN_POINT('Ctrl Pts',(13.8579113290075,-14.2647410233894,-5.70873721191119));
#28195=CARTESIAN_POINT('Ctrl Pts',(14.3531237078622,-14.2432315015849,-6.23988912691559));
#28196=CARTESIAN_POINT('Ctrl Pts',(14.7328078767201,-14.2267399410796,-6.64712848925157));
#28197=CARTESIAN_POINT('Ctrl Pts',(15.0950406361285,-14.2102765578321,-7.07049431616413));
#28198=CARTESIAN_POINT('Ctrl Pts',(15.4382361892778,-14.1938787239292,-7.50868548184521));
#28199=CARTESIAN_POINT('Ctrl Pts',(15.8856867389477,-14.1724996013681,-8.07998914864745));
#28200=CARTESIAN_POINT('Ctrl Pts',(16.3007760101342,-14.1512318557296,-8.67649191445596));
#28201=CARTESIAN_POINT('Ctrl Pts',(16.6817668401857,-14.1301586283808,-9.29397087277918));
#28202=CARTESIAN_POINT('Ctrl Pts',(16.7142263169484,-14.1283632415119,-9.34657855337984));
#28203=CARTESIAN_POINT('Ctrl Pts',(16.746438311481,-14.1265692670571,-9.3993385106304));
#28204=CARTESIAN_POINT('Ctrl Pts',(16.7784017633441,-14.1247767567461,-9.45224814386038));
#28205=CARTESIAN_POINT('Ctrl Pts',(17.1412618164106,-14.1044275657585,-10.0528964218936));
#28206=CARTESIAN_POINT('Ctrl Pts',(17.4719648338364,-14.0838970771977,-10.6733776732525));
#28207=CARTESIAN_POINT('Ctrl Pts',(17.7687942808098,-14.0632538512801,-11.3098246004275));
#28208=CARTESIAN_POINT('Ctrl Pts',(18.0670764459842,-14.0425095949887,-11.9493863736681));
#28209=CARTESIAN_POINT('Ctrl Pts',(18.3311527506941,-14.0216515336364,-12.6050695129561));
#28210=CARTESIAN_POINT('Ctrl Pts',(18.559334043403,-14.0007495889347,-13.2729488665841));
#28211=CARTESIAN_POINT('Ctrl Pts',(18.7865293614198,-13.9799379618408,-13.9379423037892));
#28212=CARTESIAN_POINT('Ctrl Pts',(18.9781394302635,-13.9590828448111,-14.6150259176174));
#28213=CARTESIAN_POINT('Ctrl Pts',(19.1325465839121,-13.9382532025469,-15.3003381796487));
#28214=CARTESIAN_POINT('Ctrl Pts',(19.2033337092952,-13.9287039655861,-15.6145158836775));
#28215=CARTESIAN_POINT('Ctrl Pts',(19.2663025123359,-13.9191600805558,-15.9304232741107));
#28216=CARTESIAN_POINT('Ctrl Pts',(19.3213004185829,-13.9096281831941,-16.2476899287212));
#28217=CARTESIAN_POINT('Ctrl Pts',(19.4415407828073,-13.8887888660504,-16.9413210268821));
#28218=CARTESIAN_POINT('Ctrl Pts',(19.5236796573156,-13.8680068362298,-17.6414466311348));
#28219=CARTESIAN_POINT('Ctrl Pts',(19.5681356123729,-13.8473514592199,-18.3438757724898));
#28220=CARTESIAN_POINT('Ctrl Pts',(19.5926963279392,-13.8359399207882,-18.7319489186873));
#28221=CARTESIAN_POINT('Ctrl Pts',(19.6057558946688,-13.824567040955,-19.1207257882786));
#28222=CARTESIAN_POINT('Ctrl Pts',(19.6073892135954,-13.8132445643187,-19.509504972838));
#28223=CARTESIAN_POINT('Ctrl Pts',(19.6103026762765,-13.7930478883361,-20.2029969950815));
#28224=CARTESIAN_POINT('Ctrl Pts',(19.5765708504506,-13.772729030919,-20.897009417575));
#28225=CARTESIAN_POINT('Ctrl Pts',(19.5064659046411,-13.7523305501867,-21.5874641512837));
#28226=CARTESIAN_POINT('Ctrl Pts',(19.434071439548,-13.7312658865703,-22.3004680704891));
#28227=CARTESIAN_POINT('Ctrl Pts',(19.3228893884086,-13.7101163304264,-23.0096770940549));
#28228=CARTESIAN_POINT('Ctrl Pts',(19.173275495716,-13.6889289308973,-23.7106137890115));
#28229=CARTESIAN_POINT('Ctrl Pts',(19.0236616030233,-13.6677415313682,-24.4115504839681));
#28230=CARTESIAN_POINT('Ctrl Pts',(18.8356163003765,-13.6465162968151,-25.1042139144218));
#28231=CARTESIAN_POINT('Ctrl Pts',(18.6095459093193,-13.6253002654144,-25.7841547378346));
#28232=CARTESIAN_POINT('Ctrl Pts',(18.388956129406,-13.6045985730105,-26.4476117960069));
#28233=CARTESIAN_POINT('Ctrl Pts',(18.1321635414657,-13.5839056412707,-27.0989551394034));
#28234=CARTESIAN_POINT('Ctrl Pts',(17.8414554892993,-13.563265112946,-27.7347104483594));
#28235=CARTESIAN_POINT('Ctrl Pts',(17.5507474371329,-13.5426245846212,-28.3704657573153));
#28236=CARTESIAN_POINT('Ctrl Pts',(17.2261246743109,-13.5220364495982,-28.9906324832822));
#28237=CARTESIAN_POINT('Ctrl Pts',(16.8699007530833,-13.5015443813945,-29.5917819620965));
#28238=CARTESIAN_POINT('Ctrl Pts',(16.5182143190261,-13.4813133357978,-30.1852741560258));
#28239=CARTESIAN_POINT('Ctrl Pts',(16.13532104774,-13.4610441859991,-30.7606717621624));
#28240=CARTESIAN_POINT('Ctrl Pts',(15.7233187004535,-13.4407456905875,-31.3145539935162));
#28241=CARTESIAN_POINT('Ctrl Pts',(15.3081900747464,-13.4202931699656,-31.8726390894383));
#28242=CARTESIAN_POINT('Ctrl Pts',(14.8635094072584,-13.3998108573634,-32.4088802637176));
#28243=CARTESIAN_POINT('Ctrl Pts',(14.3914699858749,-13.3793077292788,-32.9198009423933));
#28244=CARTESIAN_POINT('Ctrl Pts',(14.0955549388338,-13.3664545991442,-33.2400901170166));
#28245=CARTESIAN_POINT('Ctrl Pts',(13.7888891903641,-13.3535932890984,-33.5504291739947));
#28246=CARTESIAN_POINT('Ctrl Pts',(13.4720211853116,-13.3407260123021,-33.849968236227));
#28247=CARTESIAN_POINT('Ctrl Pts',(12.9667032832335,-13.3202062210562,-34.3276512086453));
#28248=CARTESIAN_POINT('Ctrl Pts',(12.4354382417533,-13.2996712555603,-34.7778657667555));
#28249=CARTESIAN_POINT('Ctrl Pts',(11.8818096472783,-13.2791300934662,-35.1986086103737));
#28250=CARTESIAN_POINT('Ctrl Pts',(11.331283265116,-13.2587040320852,-35.616993856059));
#28251=CARTESIAN_POINT('Ctrl Pts',(10.7586440937533,-13.2382718436385,-36.0062363818922));
#28252=CARTESIAN_POINT('Ctrl Pts',(10.1674370282924,-13.2178423533328,-36.3644127666178));
#28253=CARTESIAN_POINT('Ctrl Pts',(9.89652396195895,-13.2084808010346,-36.5285425078592));
#28254=CARTESIAN_POINT('Ctrl Pts',(9.62171220158555,-13.1991198152367,-36.6861496166336));
#28255=CARTESIAN_POINT('Ctrl Pts',(9.34334360908733,-13.1897602447471,-36.8370526191152));
#28256=CARTESIAN_POINT('Ctrl Pts',(8.73780008340245,-13.1694000911021,-37.1653164341492));
#28257=CARTESIAN_POINT('Ctrl Pts',(8.11492712265978,-13.1490917253207,-37.4621996883539));
#28258=CARTESIAN_POINT('Ctrl Pts',(7.47814012501246,-13.12880942672,-37.7256734300084));
#28259=CARTESIAN_POINT('Ctrl Pts',(6.83665533906388,-13.1083774988941,-37.9910909045999));
#28260=CARTESIAN_POINT('Ctrl Pts',(6.18105105769583,-13.0879720292359,-38.2226034207384));
#28261=CARTESIAN_POINT('Ctrl Pts',(5.51486017750823,-13.0675667444456,-38.4181689487588));
#28262=CARTESIAN_POINT('Ctrl Pts',(5.38717666020092,-13.0636558255016,-38.4556514409758));
#28263=CARTESIAN_POINT('Ctrl Pts',(5.25910435646404,-13.0597449133056,-38.4918135560461));
#28264=CARTESIAN_POINT('Ctrl Pts',(5.13066828217187,-13.0558338227995,-38.5266410835032));
#28265=CARTESIAN_POINT('Ctrl Pts',(4.46183744666653,-13.0354668196396,-38.7080054269408));
#28266=CARTESIAN_POINT('Ctrl Pts',(3.78313990906666,-13.0150949820928,-38.8531745843593));
#28267=CARTESIAN_POINT('Ctrl Pts',(3.09862645161911,-12.994692166218,-38.9620224574563));
#28268=CARTESIAN_POINT('Ctrl Pts',(2.41563432817536,-12.9743346956863,-39.0706284157031));
#28269=CARTESIAN_POINT('Ctrl Pts',(1.72685297986865,-12.9539463792347,-39.1430741334878));
#28270=CARTESIAN_POINT('Ctrl Pts',(1.03632289867023,-12.9335012706985,-39.179282969326));
#28271=CARTESIAN_POINT('Ctrl Pts',(0.412758139478161,-12.9150388611263,
-39.2119803920957));
#28272=CARTESIAN_POINT('Ctrl Pts',(-0.21223194146718,-12.8965301352934,
-39.215128896894));
#28273=CARTESIAN_POINT('Ctrl Pts',(-0.835669422509251,-12.877956078737,
-39.1887085150553));
#28274=CARTESIAN_POINT('Ctrl Pts',(-1.52907221532568,-12.857297547478,-39.1593231041499));
#28275=CARTESIAN_POINT('Ctrl Pts',(-2.22112761472555,-12.8367719596388,
-39.0935842924088));
#28276=CARTESIAN_POINT('Ctrl Pts',(-2.90780578168458,-12.8163228552093,
-38.9912953047062));
#28277=CARTESIAN_POINT('Ctrl Pts',(-3.41887553319749,-12.801103325563,-38.9151653066327));
#28278=CARTESIAN_POINT('Ctrl Pts',(-3.92696571630681,-12.7859261764282,
-38.8187897500904));
#28279=CARTESIAN_POINT('Ctrl Pts',(-4.43040296579921,-12.7707682029703,
-38.7021019027173));
#28280=CARTESIAN_POINT('Ctrl Pts',(-5.10598915852365,-12.7504270033705,
-38.5455129760467));
#28281=CARTESIAN_POINT('Ctrl Pts',(-5.77319648521896,-12.7301203444133,
-38.3523430921411));
#28282=CARTESIAN_POINT('Ctrl Pts',(-6.42839651132908,-12.7097921035103,
-38.1243473306175));
#28283=CARTESIAN_POINT('Ctrl Pts',(-7.08555680992232,-12.6894030431785,
-37.8956694356998));
#28284=CARTESIAN_POINT('Ctrl Pts',(-7.73063699063011,-12.6689922646004,
-37.631956852201));
#28285=CARTESIAN_POINT('Ctrl Pts',(-8.35996548884991,-12.6485030681817,
-37.3350318332929));
#28286=CARTESIAN_POINT('Ctrl Pts',(-8.98426319308926,-12.6281776605098,
-37.0404804056047));
#28287=CARTESIAN_POINT('Ctrl Pts',(-9.59305912638843,-12.6077750587616,
-36.7132454618055));
#28288=CARTESIAN_POINT('Ctrl Pts',(-10.182772104841,-12.5872400816215,-36.3551566960643));
#28289=CARTESIAN_POINT('Ctrl Pts',(-10.3833415553686,-12.5802558550027,
-36.2333658086171));
#28290=CARTESIAN_POINT('Ctrl Pts',(-10.581703629258,-12.5732563188602,-36.1080062660098));
#28291=CARTESIAN_POINT('Ctrl Pts',(-10.7777178068404,-12.5662393166055,
-35.979151388718));
#28292=CARTESIAN_POINT('Ctrl Pts',(-11.3680459028342,-12.545106490237,-35.5910842840353));
#28293=CARTESIAN_POINT('Ctrl Pts',(-11.9376931859784,-12.524156006256,-35.1713656641953));
#28294=CARTESIAN_POINT('Ctrl Pts',(-12.4828407223134,-12.5033144699511,
-34.7218098458177));
#28295=CARTESIAN_POINT('Ctrl Pts',(-12.6363224472608,-12.4974467098872,
-34.5952411687791));
#28296=CARTESIAN_POINT('Ctrl Pts',(-12.7878620388727,-12.4915875898119,
-34.4663077094129));
#28297=CARTESIAN_POINT('Ctrl Pts',(-12.9373739769227,-12.4857354790327,
-34.335050639256));
#28298=CARTESIAN_POINT('Ctrl Pts',(-13.4682283477331,-12.464957080825,-33.8690116707208));
#28299=CARTESIAN_POINT('Ctrl Pts',(-13.9735212584818,-12.4442670491526,
-33.3736757277952));
#28300=CARTESIAN_POINT('Ctrl Pts',(-14.4507612340578,-12.423592433608,-32.8524474639378));
#28301=CARTESIAN_POINT('Ctrl Pts',(-14.9294465574417,-12.4028552038404,
-32.3296406312949));
#28302=CARTESIAN_POINT('Ctrl Pts',(-15.3799079123589,-12.3821334903476,
-31.7807844912976));
#28303=CARTESIAN_POINT('Ctrl Pts',(-15.7996323728495,-12.3613535396179,
-31.2093673312408));
#28304=CARTESIAN_POINT('Ctrl Pts',(-16.2171279781553,-12.3406839362835,
-30.6409845573582));
#28305=CARTESIAN_POINT('Ctrl Pts',(-16.6042113825236,-12.3199566887449,
-30.0502800219877));
#28306=CARTESIAN_POINT('Ctrl Pts',(-16.9584237398084,-12.2990992062036,
-29.4407358207953));
#28307=CARTESIAN_POINT('Ctrl Pts',(-17.2091873526996,-12.2843332118212,
-29.009210768198));
#28308=CARTESIAN_POINT('Ctrl Pts',(-17.4434766213727,-12.2695019395893,
-28.5682445237162));
#28309=CARTESIAN_POINT('Ctrl Pts',(-17.6604271849855,-12.2545797841321,
-28.1190862245214));
#28310=CARTESIAN_POINT('Ctrl Pts',(-17.9214099836702,-12.2366290315332,
-27.5787668631689));
#28311=CARTESIAN_POINT('Ctrl Pts',(-18.157667016977,-12.2188044283939,-27.0264949214696));
#28312=CARTESIAN_POINT('Ctrl Pts',(-18.3676865107954,-12.2010650240245,
-26.4643469601753));
#28313=CARTESIAN_POINT('Ctrl Pts',(-18.6328909341856,-12.178664396247,-25.7544884454985));
#28314=CARTESIAN_POINT('Ctrl Pts',(-18.856257008181,-12.1563996497232,-25.0288802771445));
#28315=CARTESIAN_POINT('Ctrl Pts',(-19.0370907562756,-12.1341888078296,
-24.2926302358116));
#28316=CARTESIAN_POINT('Ctrl Pts',(-19.2183942205876,-12.1119202732058,
-23.5544677827298));
#28317=CARTESIAN_POINT('Ctrl Pts',(-19.3569432394243,-12.0897059486023,
-22.8056083678317));
#28318=CARTESIAN_POINT('Ctrl Pts',(-19.4520509038947,-12.0674631634308,
-22.0512508227587));
#28319=CARTESIAN_POINT('Ctrl Pts',(-19.5468971880405,-12.0452815071541,
-21.2989664462483));
#28320=CARTESIAN_POINT('Ctrl Pts',(-19.5985397257822,-12.0230715336147,
-20.5412146301255));
#28321=CARTESIAN_POINT('Ctrl Pts',(-19.6063225154883,-12.0007511093173,
-19.7831963205172));
#28322=CARTESIAN_POINT('Ctrl Pts',(-19.6129821764932,-11.9816517291567,
-19.1345670798251));
#28323=CARTESIAN_POINT('Ctrl Pts',(-19.5875275622709,-11.9624714526685,
-18.4857436909124));
#28324=CARTESIAN_POINT('Ctrl Pts',(-19.5295693352137,-11.9431589903416,
-17.8400060360104));
#28325=CARTESIAN_POINT('Ctrl Pts',(-19.5032173894889,-11.9343781668954,
-17.5464076204197));
#28326=CARTESIAN_POINT('Ctrl Pts',(-19.4701913780523,-11.9256140255795,
-17.2534037768735));
#28327=CARTESIAN_POINT('Ctrl Pts',(-19.4304531738209,-11.916864501464,-16.9612976433831));
#28328=CARTESIAN_POINT('Ctrl Pts',(-19.3156969399971,-11.8915975711973,
-16.1177517307149));
#28329=CARTESIAN_POINT('Ctrl Pts',(-19.1449615535594,-11.8664525172798,
-15.28168996729));
#28330=CARTESIAN_POINT('Ctrl Pts',(-18.9208859931072,-11.8413799078511,
-14.459955756586));
#28331=CARTESIAN_POINT('Ctrl Pts',(-18.6954873688993,-11.8161592561249,
-13.6333695809966));
#28332=CARTESIAN_POINT('Ctrl Pts',(-18.4161164666821,-11.7910119277041,
-12.8212816583962));
#28333=CARTESIAN_POINT('Ctrl Pts',(-18.0855070064196,-11.7658877439816,
-12.0306806334489));
#28334=CARTESIAN_POINT('Ctrl Pts',(-17.759510336637,-11.7411141025435,-11.2511103783965));
#28335=CARTESIAN_POINT('Ctrl Pts',(-17.3836948414566,-11.7163629702594,
-10.4924327776703));
#28336=CARTESIAN_POINT('Ctrl Pts',(-16.9607306701578,-11.6915861733865,
-9.76135434533843));
#28337=CARTESIAN_POINT('Ctrl Pts',(-16.6269296651083,-11.6720324611355,
-9.18439125474604));
#28338=CARTESIAN_POINT('Ctrl Pts',(-16.2637640895299,-11.65246275997,-8.62461805257083));
#28339=CARTESIAN_POINT('Ctrl Pts',(-15.8725689785638,-11.6328533646792,
-8.08532660753554));
#28340=CARTESIAN_POINT('Ctrl Pts',(-15.8663219469556,-11.632540220397,-8.07671461160635));
#28341=CARTESIAN_POINT('Ctrl Pts',(-15.8600677679113,-11.6322270659926,
-8.06810783859924));
#28342=CARTESIAN_POINT('Ctrl Pts',(-15.8538064525286,-11.6319139013693,
-8.05950629782566));
#28343=CARTESIAN_POINT('Ctrl Pts',(-15.3025067008857,-11.6043402098222,
-7.30215308970079));
#28344=CARTESIAN_POINT('Ctrl Pts',(-14.6956449651251,-11.5766246339013,
-6.58513625806602));
#28345=CARTESIAN_POINT('Ctrl Pts',(-14.0407650710313,-11.5488649881807,
-5.91469188643261));
#28346=CARTESIAN_POINT('Ctrl Pts',(-13.3847979414632,-11.521059255732,-5.24313443908718));
#28347=CARTESIAN_POINT('Ctrl Pts',(-12.680654239611,-11.4932093289121,-4.61830335716061));
#28348=CARTESIAN_POINT('Ctrl Pts',(-11.9358865787168,-11.4654133613375,
-4.04642229302251));
#28349=CARTESIAN_POINT('Ctrl Pts',(-11.197662076114,-11.437861595311,-3.47956549151424));
#28350=CARTESIAN_POINT('Ctrl Pts',(-10.4195250581809,-11.410362816161,-2.96473121571408));
#28351=CARTESIAN_POINT('Ctrl Pts',(-9.60878815959463,-11.3830125209311,
-2.5079532178288));
#28352=CARTESIAN_POINT('Ctrl Pts',(-9.25816355169541,-11.3711841626096,
-2.31040749530796));
#28353=CARTESIAN_POINT('Ctrl Pts',(-8.90144098540403,-11.3593835776369,
-2.12372013795159));
#28354=CARTESIAN_POINT('Ctrl Pts',(-8.53920899444298,-11.3476185188238,
-1.94837854272869));
#28355=CARTESIAN_POINT('Ctrl Pts',(-8.25494023495245,-11.33838565492,-1.81077573843506));
#28356=CARTESIAN_POINT('Ctrl Pts',(-7.96727838215119,-11.3291746704679,
-1.68016037335748));
#28357=CARTESIAN_POINT('Ctrl Pts',(-7.67658653790604,-11.319989330244,-1.55660414040515));
#28358=CARTESIAN_POINT('Ctrl Pts',(-7.67608694520577,-11.3199861729286,
-1.55774136212911));
#28359=CARTESIAN_POINT('Ctrl Pts',(-7.8839267282332,-11.3192777319583,-1.65521287515001));
#28360=CARTESIAN_POINT('Ctrl Pts',(-8.09542054156654,-11.3184997713782,
-1.75872931979308));
#28361=CARTESIAN_POINT('Ctrl Pts',(-8.31018275379159,-11.3176473731341,
-1.86876360833155));
#28362=CARTESIAN_POINT('Ctrl Pts',(-8.51858670704878,-11.3168202110279,
-1.97554021715708));
#28363=CARTESIAN_POINT('Ctrl Pts',(-8.73006844699624,-11.3159229502951,
-2.08845464065584));
#28364=CARTESIAN_POINT('Ctrl Pts',(-8.94422700533653,-11.3149514795047,
-2.20794127427844));
#28365=CARTESIAN_POINT('Ctrl Pts',(-9.15496057737988,-11.3139955452128,
-2.32551698691801));
#28366=CARTESIAN_POINT('Ctrl Pts',(-9.36828618260141,-11.3129677517339,
-2.44945654655183));
#28367=CARTESIAN_POINT('Ctrl Pts',(-9.58377238821124,-11.3118646111466,
-2.58017340382517));
#28368=CARTESIAN_POINT('Ctrl Pts',(-9.79380097141445,-11.3107894098178,
-2.70757959326638));
#28369=CARTESIAN_POINT('Ctrl Pts',(-10.0058821517671,-11.3096426270442,
-2.84142428011126));
#28370=CARTESIAN_POINT('Ctrl Pts',(-10.2195677895562,-11.3084214902535,
-2.9820875334823));
#28371=CARTESIAN_POINT('Ctrl Pts',(-10.4224692786533,-11.3072619810054,
-3.11565188467375));
#28372=CARTESIAN_POINT('Ctrl Pts',(-10.6268172043374,-11.3060354332204,
-3.25536403737063));
#28373=CARTESIAN_POINT('Ctrl Pts',(-10.8321845873851,-11.3047399061757,
-3.40154512332106));
#28374=CARTESIAN_POINT('Ctrl Pts',(-11.0431972639071,-11.3034087667068,
-3.55174454518404));
#28375=CARTESIAN_POINT('Ctrl Pts',(-11.2552603597957,-11.3020105173524,
-3.70874940531649));
#28376=CARTESIAN_POINT('Ctrl Pts',(-11.467854131948,-11.3005430390123,-3.87289190645989));
#28377=CARTESIAN_POINT('Ctrl Pts',(-11.6754362525826,-11.2991101547714,
-4.03316493858435));
#28378=CARTESIAN_POINT('Ctrl Pts',(-11.8835243415431,-11.2976112645949,
-4.20024315954753));
#28379=CARTESIAN_POINT('Ctrl Pts',(-12.091586167778,-11.2960449026907,-4.37442594410672));
#28380=CARTESIAN_POINT('Ctrl Pts',(-12.2970384237385,-11.2944981865406,
-4.54642407891484));
#28381=CARTESIAN_POINT('Ctrl Pts',(-12.5024651697172,-11.2928856772323,
-4.72534979302242));
#28382=CARTESIAN_POINT('Ctrl Pts',(-12.7073052205231,-11.2912065075863,
-4.91147996006338));
#28383=CARTESIAN_POINT('Ctrl Pts',(-12.9081937661561,-11.2895597302753,
-5.09401954843086));
#28384=CARTESIAN_POINT('Ctrl Pts',(-13.108518065721,-11.2878488371457,-5.28348840132534));
#28385=CARTESIAN_POINT('Ctrl Pts',(-13.3077007568461,-11.2860735788021,
-5.48013520835614));
#28386=CARTESIAN_POINT('Ctrl Pts',(-13.478472416672,-11.2845515398526,-5.64873269765828));
#28387=CARTESIAN_POINT('Ctrl Pts',(-13.6484042103084,-11.2829821954944,
-5.82260632775043));
#28388=CARTESIAN_POINT('Ctrl Pts',(-13.8171028607301,-11.2813657552267,
-6.00190452821843));
#28389=CARTESIAN_POINT('Ctrl Pts',(-13.9259219921932,-11.2803230697899,
-6.11756090364917));
#28390=CARTESIAN_POINT('Ctrl Pts',(-14.0342273485715,-11.2792607989148,
-6.23547434718505));
#28391=CARTESIAN_POINT('Ctrl Pts',(-14.1419225146189,-11.2781786211168,
-6.35566803454415));
#28392=CARTESIAN_POINT('Ctrl Pts',(-14.3335027337608,-11.2762535220869,
-6.56948202275593));
#28393=CARTESIAN_POINT('Ctrl Pts',(-14.5231940215686,-11.2742655123175,
-6.7905583191544));
#28394=CARTESIAN_POINT('Ctrl Pts',(-14.710409302774,-11.2721841979246,-7.01902013649273));
#28395=CARTESIAN_POINT('Ctrl Pts',(-14.8951212459947,-11.2701307137031,
-7.24442709024443));
#28396=CARTESIAN_POINT('Ctrl Pts',(-15.0774229447625,-11.2679863632653,
-7.47702343431147));
#28397=CARTESIAN_POINT('Ctrl Pts',(-15.2567161880625,-11.2657241512782,
-7.71689071270177));
#28398=CARTESIAN_POINT('Ctrl Pts',(-15.405531089515,-11.2638464962827,-7.91598257326666));
#28399=CARTESIAN_POINT('Ctrl Pts',(-15.5522728362518,-11.2618876711855,
-8.12008286515244));
#28400=CARTESIAN_POINT('Ctrl Pts',(-15.6965809792326,-11.2598337169286,
-8.32921807420679));
#28401=CARTESIAN_POINT('Ctrl Pts',(-15.8663186070607,-11.2574178219136,
-8.57520637082659));
#28402=CARTESIAN_POINT('Ctrl Pts',(-16.0326991899193,-11.2548735428023,
-8.82816948866417));
#28403=CARTESIAN_POINT('Ctrl Pts',(-16.1951364980164,-11.2522349344168,
-9.08813017894682));
#28404=CARTESIAN_POINT('Ctrl Pts',(-16.3534641496561,-11.2496630827027,
-9.34151387566803));
#28405=CARTESIAN_POINT('Ctrl Pts',(-16.5080455355083,-11.2470016487359,
-9.60154567478239));
#28406=CARTESIAN_POINT('Ctrl Pts',(-16.6582959470536,-11.2442805669492,
-9.86822147712551));
#28407=CARTESIAN_POINT('Ctrl Pts',(-16.7887384532331,-11.2419182125028,
-10.099740709834));
#28408=CARTESIAN_POINT('Ctrl Pts',(-16.9159160687221,-11.2395108919758,
-10.3362673375773));
#28409=CARTESIAN_POINT('Ctrl Pts',(-17.0394193720576,-11.2370768714775,
-10.5777814009621));
#28410=CARTESIAN_POINT('Ctrl Pts',(-17.0528142499581,-11.2368128833371,
-10.6039754484322));
#28411=CARTESIAN_POINT('Ctrl Pts',(-17.066165882666,-11.2365485793823,-10.6302281462562));
#28412=CARTESIAN_POINT('Ctrl Pts',(-17.0794737294489,-11.2362839819249,
-10.6565394566531));
#28413=CARTESIAN_POINT('Ctrl Pts',(-17.2213330250175,-11.2334634197767,
-10.9370133769871));
#28414=CARTESIAN_POINT('Ctrl Pts',(-17.358228734647,-11.2306133724388,-11.2241678088526));
#28415=CARTESIAN_POINT('Ctrl Pts',(-17.4894265151309,-11.2277512931692,
-11.5178185076137));
#28416=CARTESIAN_POINT('Ctrl Pts',(-17.5535298046271,-11.2263528800611,
-11.6612963597848));
#28417=CARTESIAN_POINT('Ctrl Pts',(-17.6162724680192,-11.2249515643078,
-11.8063243712411));
#28418=CARTESIAN_POINT('Ctrl Pts',(-17.6775668346978,-11.2235491925311,
-11.9528769903389));
#28419=CARTESIAN_POINT('Ctrl Pts',(-17.7531947663875,-11.2218188789203,
-12.1337006461929));
#28420=CARTESIAN_POINT('Ctrl Pts',(-17.8266186791254,-11.2200882644133,
-12.3168439823276));
#28421=CARTESIAN_POINT('Ctrl Pts',(-17.8976994787771,-11.2183502906059,
-12.5023423109073));
#28422=CARTESIAN_POINT('Ctrl Pts',(-18.0021339667982,-11.2157967964745,
-12.7748831808595));
#28423=CARTESIAN_POINT('Ctrl Pts',(-18.1015122779393,-11.213227321531,-13.052508921789));
#28424=CARTESIAN_POINT('Ctrl Pts',(-18.1954561932704,-11.2106201621188,
-13.3352822457368));
#28425=CARTESIAN_POINT('Ctrl Pts',(-18.2654785257603,-11.2086768815714,
-13.546051060715));
#28426=CARTESIAN_POINT('Ctrl Pts',(-18.3324773027116,-11.2067173959631,
-13.7596818788891));
#28427=CARTESIAN_POINT('Ctrl Pts',(-18.3961609691416,-11.204741446695,-13.9757384368695));
#28428=CARTESIAN_POINT('Ctrl Pts',(-18.4597338900704,-11.2027689335905,
-14.1914192738347));
#28429=CARTESIAN_POINT('Ctrl Pts',(-18.5200030856553,-11.2007800125835,
-14.4095171762507));
#28430=CARTESIAN_POINT('Ctrl Pts',(-18.5767248275719,-11.1987748821121,
-14.6295745710726));
#28431=CARTESIAN_POINT('Ctrl Pts',(-18.5913000591646,-11.1982596433341,
-14.6861205688654));
#28432=CARTESIAN_POINT('Ctrl Pts',(-18.6056413015195,-11.1977433366727,
-14.7427958386087));
#28433=CARTESIAN_POINT('Ctrl Pts',(-18.6197449300614,-11.1972259705231,
-14.7995923962659));
#28434=CARTESIAN_POINT('Ctrl Pts',(-18.6507379538277,-11.1960890474027,
-14.9244040400276));
#28435=CARTESIAN_POINT('Ctrl Pts',(-18.6805867303921,-11.1949414515657,
-15.0498004831808));
#28436=CARTESIAN_POINT('Ctrl Pts',(-18.7094084274806,-11.1937726255519,
-15.176432295602));
#28437=CARTESIAN_POINT('Ctrl Pts',(-18.738230124569,-11.1926037995382,-15.3030641080231));
#28438=CARTESIAN_POINT('Ctrl Pts',(-18.7660249037229,-11.1914137402759,
-15.4309314376699));
#28439=CARTESIAN_POINT('Ctrl Pts',(-18.7928562782591,-11.1901920905831,
-15.5606944605089));
#28440=CARTESIAN_POINT('Ctrl Pts',(-18.80740252246,-11.1895297907544,-15.6310436189508));
#28441=CARTESIAN_POINT('Ctrl Pts',(-18.8216608989041,-11.1888622860733,
-15.7019518647423));
#28442=CARTESIAN_POINT('Ctrl Pts',(-18.8353945228453,-11.1882055645835,
-15.7722165083596));
#28443=CARTESIAN_POINT('Ctrl Pts',(-18.8469933491653,-11.1876509259439,
-15.8315589951819));
#28444=CARTESIAN_POINT('Ctrl Pts',(-18.8582188376775,-11.1871039774559,
-15.8904421885766));
#28445=CARTESIAN_POINT('Ctrl Pts',(-18.8689568092903,-11.1865743183175,
-15.9481363892499));
#28446=CARTESIAN_POINT('Ctrl Pts',(-18.8713187589071,-11.1864578132415,
-15.960826941999));
#28447=CARTESIAN_POINT('Ctrl Pts',(-18.873657145998,-11.1863416660461,-15.9734598919832));
#28448=CARTESIAN_POINT('Ctrl Pts',(-18.8759780602721,-11.1862255498707,
-15.9860667284978));
#28449=CARTESIAN_POINT('Ctrl Pts',(-18.8847733924888,-11.1857855162382,
-16.03384157162));
#28450=CARTESIAN_POINT('Ctrl Pts',(-18.8933217318185,-11.1853459334633,
-16.0812407110309));
#28451=CARTESIAN_POINT('Ctrl Pts',(-18.901922449614,-11.184888966537,-16.1299836012253));
#28452=CARTESIAN_POINT('Ctrl Pts',(-18.9101838602648,-11.1844500274249,
-16.1768035343728));
#28453=CARTESIAN_POINT('Ctrl Pts',(-18.9184936831242,-11.1839950472786,
-16.2248633296421));
#28454=CARTESIAN_POINT('Ctrl Pts',(-18.92707057715,-11.1835081694729,-16.2756945119016));
#28455=CARTESIAN_POINT('Ctrl Pts',(-18.9306037869434,-11.183307602528,-16.2966341702938));
#28456=CARTESIAN_POINT('Ctrl Pts',(-18.9341817449902,-11.1831016221022,
-16.3180442189316));
#28457=CARTESIAN_POINT('Ctrl Pts',(-18.9378171328366,-11.1828891179374,
-16.3400321097073));
#28458=CARTESIAN_POINT('Ctrl Pts',(-18.9378305117878,-11.1828883358797,
-16.3401130295241));
#28459=CARTESIAN_POINT('Ctrl Pts',(-18.9378438915192,-11.1828875537583,
-16.3401939571678));
#28460=CARTESIAN_POINT('Ctrl Pts',(-18.9378572720294,-11.1828867715732,
-16.340274892633));
#28461=CARTESIAN_POINT('Ctrl Pts',(-18.9466674553428,-11.1823717542452,
-16.3935655571385));
#28462=CARTESIAN_POINT('Ctrl Pts',(-18.9558113247956,-11.1818290959968,
-16.4502478083363));
#28463=CARTESIAN_POINT('Ctrl Pts',(-18.9649629213054,-11.1812725371906,
-16.5087184294124));
#28464=CARTESIAN_POINT('Ctrl Pts',(-18.9738112023119,-11.1807344246648,
-16.5652511322429));
#28465=CARTESIAN_POINT('Ctrl Pts',(-18.9826664526217,-11.1801833165507,
-16.623455589851));
#28466=CARTESIAN_POINT('Ctrl Pts',(-18.9912823389198,-11.1796317566768,
-16.6818746341546));
#28467=CARTESIAN_POINT('Ctrl Pts',(-18.9980926978298,-11.1791957805541,
-16.7280515038487));
#28468=CARTESIAN_POINT('Ctrl Pts',(-19.004754471343,-11.1787595247181,-16.7743622696111));
#28469=CARTESIAN_POINT('Ctrl Pts',(-19.0111689066948,-11.1783292452732,
-16.8200839137967));
#28470=CARTESIAN_POINT('Ctrl Pts',(-19.022734825056,-11.1775534050536,-16.9025249666707));
#28471=CARTESIAN_POINT('Ctrl Pts',(-19.0335049037486,-11.1767844987842,
-16.983050927441));
#28472=CARTESIAN_POINT('Ctrl Pts',(-19.0436721303765,-11.1760178619021,
-17.0626824009797));
#28473=CARTESIAN_POINT('Ctrl Pts',(-19.0536666374842,-11.1752642485473,
-17.1409611054295));
#28474=CARTESIAN_POINT('Ctrl Pts',(-19.0630782854147,-11.1745128246221,
-17.2183755990349));
#28475=CARTESIAN_POINT('Ctrl Pts',(-19.0720418977864,-11.1737588599045,
-17.2959022503533));
#28476=CARTESIAN_POINT('Ctrl Pts',(-19.0888644806285,-11.1723438462474,
-17.4414014598463));
#28477=CARTESIAN_POINT('Ctrl Pts',(-19.104091884336,-11.170929201828,-17.5872956604523));
#28478=CARTESIAN_POINT('Ctrl Pts',(-19.1176621744474,-11.1695183070693,
-17.7329679042039));
#28479=CARTESIAN_POINT('Ctrl Pts',(-19.1312629064376,-11.168104247287,-17.878966930711));
#28480=CARTESIAN_POINT('Ctrl Pts',(-19.1431990752731,-11.1666939545327,
-18.0247428124685));
#28481=CARTESIAN_POINT('Ctrl Pts',(-19.1534606108618,-11.1652910860362,
-18.1696707658872));
#28482=CARTESIAN_POINT('Ctrl Pts',(-19.154970813903,-11.165084624123,-18.1909999942587));
#28483=CARTESIAN_POINT('Ctrl Pts',(-19.1564448374164,-11.1648783234519,
-18.2123108535435));
#28484=CARTESIAN_POINT('Ctrl Pts',(-19.1578827442725,-11.1646721961291,
-18.233601349356));
#28485=CARTESIAN_POINT('Ctrl Pts',(-19.1745880454365,-11.162277451997,-18.4809498775121));
#28486=CARTESIAN_POINT('Ctrl Pts',(-19.1864231444762,-11.1599006115233,
-18.7255627878492));
#28487=CARTESIAN_POINT('Ctrl Pts',(-19.1936996527036,-11.1575440277366,
-18.9675383749948));
#28488=CARTESIAN_POINT('Ctrl Pts',(-19.2011261144711,-11.1551388797115,
-19.2145005703863));
#28489=CARTESIAN_POINT('Ctrl Pts',(-19.203804211267,-11.15275483156,-19.4587159010248));
#28490=CARTESIAN_POINT('Ctrl Pts',(-19.202016890489,-11.1503936402522,-19.7003138791254));
#28491=CARTESIAN_POINT('Ctrl Pts',(-19.2011616379735,-11.1492637844196,
-19.8159211506779));
#28492=CARTESIAN_POINT('Ctrl Pts',(-19.1992832194549,-11.1481391513843,
-19.9309294571243));
#28493=CARTESIAN_POINT('Ctrl Pts',(-19.1964087979516,-11.1470198756071,
-20.0453546714526));
#28494=CARTESIAN_POINT('Ctrl Pts',(-19.1964020957065,-11.1470172658087,
-20.0456214749923));
#28495=CARTESIAN_POINT('Ctrl Pts',(-19.1963953880454,-11.1470146560356,
-20.0458882753497));
#28496=CARTESIAN_POINT('Ctrl Pts',(-19.1963886749687,-11.1470120462876,
-20.0461550725245));
#28497=CARTESIAN_POINT('Ctrl Pts',(-19.1887280025093,-11.1440339149486,
-20.3506124554484));
#28498=CARTESIAN_POINT('Ctrl Pts',(-19.1740145787809,-11.1410884369039,
-20.650920996861));
#28499=CARTESIAN_POINT('Ctrl Pts',(-19.152892379185,-11.1381692394234,-20.9466302441371));
#28500=CARTESIAN_POINT('Ctrl Pts',(-19.1332509106299,-11.1354546866488,
-21.2216093652954));
#28501=CARTESIAN_POINT('Ctrl Pts',(-19.1080678651796,-11.1327628859399,
-21.4926119568582));
#28502=CARTESIAN_POINT('Ctrl Pts',(-19.0778627311731,-11.1300904230246,
-21.7593162012272));
#28503=CARTESIAN_POINT('Ctrl Pts',(-19.0458640079848,-11.1272592685249,
-22.0418574171299));
#28504=CARTESIAN_POINT('Ctrl Pts',(-19.008231723629,-11.1244507106364,-22.3195762372816));
#28505=CARTESIAN_POINT('Ctrl Pts',(-18.9655451332056,-11.1216730580018,
-22.5923233126718));
#28506=CARTESIAN_POINT('Ctrl Pts',(-18.9245682214793,-11.1190066556098,
-22.8541463517344));
#28507=CARTESIAN_POINT('Ctrl Pts',(-18.8789334757615,-11.1163687210206,
-23.1113884025754));
#28508=CARTESIAN_POINT('Ctrl Pts',(-18.8291251026643,-11.1137654012342,
-23.3639525970603));
#28509=CARTESIAN_POINT('Ctrl Pts',(-18.7746212189272,-11.1109166625555,
-23.6403264000254));
#28510=CARTESIAN_POINT('Ctrl Pts',(-18.7151115909541,-11.1081114856448,
-23.9111388330095));
#28511=CARTESIAN_POINT('Ctrl Pts',(-18.6511966929549,-11.1053608477895,
-24.1762773366005));
#28512=CARTESIAN_POINT('Ctrl Pts',(-18.5863092386567,-11.1025683550575,
-24.4454503005418));
#28513=CARTESIAN_POINT('Ctrl Pts',(-18.5168814003169,-11.0998320672764,
-24.7087755205061));
#28514=CARTESIAN_POINT('Ctrl Pts',(-18.4435083944441,-11.0971604087873,
-24.9661785933672));
#28515=CARTESIAN_POINT('Ctrl Pts',(-18.3683543449927,-11.0944238989249,
-25.229829823634));
#28516=CARTESIAN_POINT('Ctrl Pts',(-18.2890612953521,-11.0917551885128,
-25.48726803357));
#28517=CARTESIAN_POINT('Ctrl Pts',(-18.2062344113196,-11.089160228038,-25.7384562512902));
#28518=CARTESIAN_POINT('Ctrl Pts',(-18.1523433932613,-11.0874718262172,
-25.9018909734255));
#28519=CARTESIAN_POINT('Ctrl Pts',(-18.0969556543899,-11.0858145823629,
-26.0626806919568));
#28520=CARTESIAN_POINT('Ctrl Pts',(-18.0402303085582,-11.0841894795754,
-26.2208242190095));
#28521=CARTESIAN_POINT('Ctrl Pts',(-17.9494677884264,-11.0815892587692,
-26.4738593455014));
#28522=CARTESIAN_POINT('Ctrl Pts',(-17.8552818983259,-11.0790757417171,
-26.7201163352803));
#28523=CARTESIAN_POINT('Ctrl Pts',(-17.7583102448117,-11.0766317776143,
-26.9595982576162));
#28524=CARTESIAN_POINT('Ctrl Pts',(-17.6823482519229,-11.0747173172842,
-27.1471945646013));
#28525=CARTESIAN_POINT('Ctrl Pts',(-17.6046762083519,-11.0728456313933,
-27.3306344688482));
#28526=CARTESIAN_POINT('Ctrl Pts',(-17.5255869507496,-11.0710103108395,
-27.5099369464301));
#28527=CARTESIAN_POINT('Ctrl Pts',(-17.4237447305073,-11.0686469921573,
-27.7408224416981));
#28528=CARTESIAN_POINT('Ctrl Pts',(-17.3195549200498,-11.0663438581677,
-27.964847529228));
#28529=CARTESIAN_POINT('Ctrl Pts',(-17.2136699944839,-11.0640909233248,
-28.1821311827133));
#28530=CARTESIAN_POINT('Ctrl Pts',(-17.1449085524255,-11.0626278723018,
-28.3232347181745));
#28531=CARTESIAN_POINT('Ctrl Pts',(-17.0754312642289,-11.0611860732398,
-28.4614957742374));
#28532=CARTESIAN_POINT('Ctrl Pts',(-17.0054062185622,-11.059763629809,-28.5969518603076));
#28533=CARTESIAN_POINT('Ctrl Pts',(-16.8942738882652,-11.0575061596186,
-28.8119256651024));
#28534=CARTESIAN_POINT('Ctrl Pts',(-16.7817790111876,-11.0552964812093,
-29.0198063469142));
#28535=CARTESIAN_POINT('Ctrl Pts',(-16.6685513788239,-11.0531410213072,
-29.2207619862899));
#28536=CARTESIAN_POINT('Ctrl Pts',(-16.5536575605063,-11.0509538430256,
-29.4246747612754));
#28537=CARTESIAN_POINT('Ctrl Pts',(-16.4380091801216,-11.0488224796297,
-29.6214573995237));
#28538=CARTESIAN_POINT('Ctrl Pts',(-16.3222133300863,-11.0467515315835,
-29.8113037375301));
#28539=CARTESIAN_POINT('Ctrl Pts',(-16.2039953564137,-11.0446372651265,
-30.0051211271984));
#28540=CARTESIAN_POINT('Ctrl Pts',(-16.0856236455701,-11.0425859565618,
-30.1917092242678));
#28541=CARTESIAN_POINT('Ctrl Pts',(-15.9676923274429,-11.0406004821122,
-30.3712898531405));
#28542=CARTESIAN_POINT('Ctrl Pts',(-15.9375044667388,-11.040092243698,-30.417258600846));
#28543=CARTESIAN_POINT('Ctrl Pts',(-15.9073452045328,-11.0395883094544,
-30.462768253285));
#28544=CARTESIAN_POINT('Ctrl Pts',(-15.8772239800626,-11.0390887084351,
-30.5078226632121));
#28545=CARTESIAN_POINT('Ctrl Pts',(-15.7577841782629,-11.0371076386817,
-30.6864770800412));
#28546=CARTESIAN_POINT('Ctrl Pts',(-15.6389470574715,-11.0352042214419,
-30.8579658505522));
#28547=CARTESIAN_POINT('Ctrl Pts',(-15.5212736009274,-11.0333635550948,
-31.0225397676923));
#28548=CARTESIAN_POINT('Ctrl Pts',(-15.4021064312572,-11.0314995238568,
-31.1892027389611));
#28549=CARTESIAN_POINT('Ctrl Pts',(-15.2841325717349,-11.0296999159072,
-31.348774510132));
#28550=CARTESIAN_POINT('Ctrl Pts',(-15.1678818569302,-11.0279566954942,
-31.5015219689368));
#28551=CARTESIAN_POINT('Ctrl Pts',(-15.0496630278356,-11.0261839625143,
-31.65685542867));
#28552=CARTESIAN_POINT('Ctrl Pts',(-14.9332261164866,-11.0244696149378,
-31.8051318741839));
#28553=CARTESIAN_POINT('Ctrl Pts',(-14.8190751808864,-11.0228117737848,
-31.9466336741486));
#28554=CARTESIAN_POINT('Ctrl Pts',(-14.806786748313,-11.0226333059595,-31.9618664474828));
#28555=CARTESIAN_POINT('Ctrl Pts',(-14.7945247578805,-11.0224554985121,
-31.9770207104486));
#28556=CARTESIAN_POINT('Ctrl Pts',(-14.7822898030398,-11.0222783529792,
-31.9920968140227));
#28557=CARTESIAN_POINT('Ctrl Pts',(-14.6665029452825,-11.0206019165001,
-32.1347711992417));
#28558=CARTESIAN_POINT('Ctrl Pts',(-14.5531580473719,-11.0189640658389,
-32.2704401001938));
#28559=CARTESIAN_POINT('Ctrl Pts',(-14.4426926796755,-11.0174025858115,
-32.3994191231436));
#28560=CARTESIAN_POINT('Ctrl Pts',(-14.3290161956408,-11.0157957151415,
-32.5321474356357));
#28561=CARTESIAN_POINT('Ctrl Pts',(-14.2183890542866,-11.0142694909871,
-32.6577915026837));
#28562=CARTESIAN_POINT('Ctrl Pts',(-14.1112379737766,-11.0128404166864,
-32.7766894459944));
#28563=CARTESIAN_POINT('Ctrl Pts',(-14.0095543743828,-11.0114842621988,
-32.889520513855));
#28564=CARTESIAN_POINT('Ctrl Pts',(-13.9110006184792,-11.0102151576417,
-32.9962764725381));
#28565=CARTESIAN_POINT('Ctrl Pts',(-13.8159020176466,-11.0090306904537,
-33.0972387332782));
#28566=CARTESIAN_POINT('Ctrl Pts',(-13.7112085932296,-11.0077267183138,
-33.2083874223361));
#28567=CARTESIAN_POINT('Ctrl Pts',(-13.6107111702319,-11.0065289231374,
-33.3125034740064));
#28568=CARTESIAN_POINT('Ctrl Pts',(-13.5148363292697,-11.0054169371521,
-33.4099073073631));
#28569=CARTESIAN_POINT('Ctrl Pts',(-13.476692322586,-11.0049745311942,-33.4486596268798));
#28570=CARTESIAN_POINT('Ctrl Pts',(-13.4392795150023,-11.0045454081418,
-33.4863493831062));
#28571=CARTESIAN_POINT('Ctrl Pts',(-13.4026228184626,-11.0041272438051,
-33.5229962192665));
#28572=CARTESIAN_POINT('Ctrl Pts',(-13.3382262243988,-11.0033926342634,
-33.5873754911243));
#28573=CARTESIAN_POINT('Ctrl Pts',(-13.276164839216,-11.0026921416752,-33.6485351434315));
#28574=CARTESIAN_POINT('Ctrl Pts',(-13.216572838532,-11.002008846252,-33.7065724062361));
#28575=CARTESIAN_POINT('Ctrl Pts',(-13.1952317104221,-11.0017641440269,
-33.7273567505516));
#28576=CARTESIAN_POINT('Ctrl Pts',(-13.1742138678259,-11.0015225952478,
-33.7477335182228));
#28577=CARTESIAN_POINT('Ctrl Pts',(-13.1535071134587,-11.0012807282862,
-33.7677261461561));
#28578=CARTESIAN_POINT('Ctrl Pts',(-13.1453035657543,-11.0011849060669,
-33.7756467731205));
#28579=CARTESIAN_POINT('Ctrl Pts',(-13.1371525515655,-11.0010891607211,
-33.7835023883446));
#28580=CARTESIAN_POINT('Ctrl Pts',(-13.1290519121665,-11.0009935414866,
-33.7912959713066));
#28581=CARTESIAN_POINT('Ctrl Pts',(-13.1219150020015,-11.0009092980271,
-33.7981623553935));
#28582=CARTESIAN_POINT('Ctrl Pts',(-13.114817436589,-11.0008250539528,-33.8049804239454));
#28583=CARTESIAN_POINT('Ctrl Pts',(-13.1077595676438,-11.0007408359931,
-33.8117504537086));
#28584=CARTESIAN_POINT('Ctrl Pts',(-13.0971727642261,-11.0006145090536,
-33.8219054983534));
#28585=CARTESIAN_POINT('Ctrl Pts',(-13.0866752790886,-11.0004882422648,
-33.8319524568678));
#28586=CARTESIAN_POINT('Ctrl Pts',(-13.0762682777934,-11.0003621074088,
-33.8418922439838));
#28587=CARTESIAN_POINT('Ctrl Pts',(-13.0710647771458,-11.0002990399808,
-33.8468621375418));
#28588=CARTESIAN_POINT('Ctrl Pts',(-13.0658838968253,-11.0002360057731,
-33.8518052376487));
#28589=CARTESIAN_POINT('Ctrl Pts',(-13.0607257813312,-11.0001730074957,
-33.8567216576541));
#28590=CARTESIAN_POINT('Ctrl Pts',(-13.0581467235842,-11.0001415083571,
-33.8591798676567));
#28591=CARTESIAN_POINT('Ctrl Pts',(-13.0555733565937,-11.0001100193518,
-33.8616314071746));
#28592=CARTESIAN_POINT('Ctrl Pts',(-13.0530057013496,-11.0000785320345,
-33.8640762933841));
#28593=CARTESIAN_POINT('Ctrl Pts',(-13.0517218737275,-11.0000627883759,
-33.8652987364888));
#28594=CARTESIAN_POINT('Ctrl Pts',(-13.0504394731442,-11.0000470476479,
-33.8665195153367));
#28595=CARTESIAN_POINT('Ctrl Pts',(-13.0491585087504,-11.0000312905092,
-33.8677386388068));
#28596=CARTESIAN_POINT('Ctrl Pts',(-13.0485180265536,-11.0000234119399,
-33.8683482005418));
#28597=CARTESIAN_POINT('Ctrl Pts',(-13.0478790768919,-11.0000126898409,
-33.8689582394365));
#28598=CARTESIAN_POINT('Ctrl Pts',(-13.0472396949139,-11.0000052067549,
-33.8695663299402));
#28599=CARTESIAN_POINT('Ctrl Pts',(-13.0466003129359,-10.9999977236689,
-33.8701744204439));
#28600=CARTESIAN_POINT('Ctrl Pts',(-13.045959238825,-10.9999970979924,-33.8707792044387));
#28601=CARTESIAN_POINT('Ctrl Pts',(-13.0453162098165,-11.,-33.8713832705784));
#28602=CARTESIAN_POINT('Ctrl Pts',(7.21119088474464,-31.262182172329,-37.8301141076962));
#28603=CARTESIAN_POINT('Ctrl Pts',(4.21766545540906,-31.1673401750619,-39.0142473041068));
#28604=CARTESIAN_POINT('Ctrl Pts',(-2.3608950306438,-30.9776561805278,-39.8787793238176));
#28605=CARTESIAN_POINT('Ctrl Pts',(-11.6717369953384,-30.6931301887266,
-36.3498329572961));
#28606=CARTESIAN_POINT('Ctrl Pts',(-18.2050971691585,-30.4086041969255,
-28.8387267005828));
#28607=CARTESIAN_POINT('Ctrl Pts',(-20.410006303417,-30.1240782051243,-19.1300331114087));
#28608=CARTESIAN_POINT('Ctrl Pts',(-17.7607809879567,-29.8395522133231,
-9.5333643843412));
#28609=CARTESIAN_POINT('Ctrl Pts',(-10.8880945879591,-29.555026221522,-2.33050612830213));
#28610=CARTESIAN_POINT('Ctrl Pts',(-1.42600717339923,-29.2705002297208,
0.765438829153011));
#28611=CARTESIAN_POINT('Ctrl Pts',(8.37514372264742,-28.9859742379196,-0.981677286402679));
#28612=CARTESIAN_POINT('Ctrl Pts',(16.1846335871778,-28.7014482461184,-7.15642211193271));
#28613=CARTESIAN_POINT('Ctrl Pts',(20.1452515295041,-28.4169222543172,-16.2903590786143));
#28614=CARTESIAN_POINT('Ctrl Pts',(19.315145455648,-28.1323962625161,-26.2113638300467));
#28615=CARTESIAN_POINT('Ctrl Pts',(13.8917123707007,-27.8478702707149,-34.5601219602104));
#28616=CARTESIAN_POINT('Ctrl Pts',(5.16470078660506,-27.5633442789138,-39.3512230421614));
#28617=CARTESIAN_POINT('Ctrl Pts',(-4.79052615839925,-27.2788182871125,
-39.4452965998371));
#28618=CARTESIAN_POINT('Ctrl Pts',(-13.6065204115034,-26.9942922953114,
-34.8199717871767));
#28619=CARTESIAN_POINT('Ctrl Pts',(-19.1867560460412,-26.7097663035102,
-26.575194083163));
#28620=CARTESIAN_POINT('Ctrl Pts',(-20.2042001168439,-26.4252403117091,
-16.6716495310203));
#28621=CARTESIAN_POINT('Ctrl Pts',(-16.4168949847253,-26.1407143199078,
-7.46449429608867));
#28622=CARTESIAN_POINT('Ctrl Pts',(-8.72549743738058,-25.8561883281067,
-1.14327673432659));
#28623=CARTESIAN_POINT('Ctrl Pts',(1.04090564363475,-25.5716623363055,0.788758050063207));
#28624=CARTESIAN_POINT('Ctrl Pts',(10.5597715561701,-25.2871363445043,-2.12784603912412));
#28625=CARTESIAN_POINT('Ctrl Pts',(17.5674242421884,-25.0026103527032,-9.1994930490156));
#28626=CARTESIAN_POINT('Ctrl Pts',(20.3973778361957,-24.718084360902,-18.7444786587307));
#28627=CARTESIAN_POINT('Ctrl Pts',(18.3766426931493,-24.4335583691008,-28.4929153079764));
#28628=CARTESIAN_POINT('Ctrl Pts',(11.9857686807599,-24.1490323772996,-36.1265328633684));
#28629=CARTESIAN_POINT('Ctrl Pts',(2.7445658856092,-23.8645063854985,-39.8299851074993));
#28630=CARTESIAN_POINT('Ctrl Pts',(-7.14932055016956,-23.5799803936973,
-38.7225561843013));
#28631=CARTESIAN_POINT('Ctrl Pts',(-15.3430311622544,-23.2954544018961,
-33.0676031314007));
#28632=CARTESIAN_POINT('Ctrl Pts',(-19.8880243246068,-23.010928410095,-24.2099270942716));
#28633=CARTESIAN_POINT('Ctrl Pts',(-19.7034578174348,-22.7264024182938,
-14.2559669361637));
#28634=CARTESIAN_POINT('Ctrl Pts',(-14.8332232960418,-22.4418764264926,
-5.57286821903791));
#28635=CARTESIAN_POINT('Ctrl Pts',(-6.4355084415056,-22.1573504346914,-0.225553673715801));
#28636=CARTESIAN_POINT('Ctrl Pts',(3.49263098819932,-21.8728244428903,0.514334891589431));
#28637=CARTESIAN_POINT('Ctrl Pts',(12.5901898437476,-21.5882984510891,-3.52915499890752));
#28638=CARTESIAN_POINT('Ctrl Pts',(18.6936828662655,-21.3037724592879,-11.3944433311176));
#28639=CARTESIAN_POINT('Ctrl Pts',(20.351641877142,-21.0192464674868,-21.2110903932755));
#28640=CARTESIAN_POINT('Ctrl Pts',(17.1697885939498,-20.7347204756856,-30.6446049721036));
#28641=CARTESIAN_POINT('Ctrl Pts',(9.90479772288111,-20.4501944838844,-37.4516083706638));
#28642=CARTESIAN_POINT('Ctrl Pts',(0.284352580415087,-20.1656684920832,
-40.0133310109046));
#28643=CARTESIAN_POINT('Ctrl Pts',(-9.40371428627618,-19.8811425002821,
-37.7205710995219));
#28644=CARTESIAN_POINT('Ctrl Pts',(-16.8554892465265,-19.5966165084809,
-31.118568557376));
#28645=CARTESIAN_POINT('Ctrl Pts',(-20.2988699666299,-19.3120905166797,
-21.7773418263116));
#28646=CARTESIAN_POINT('Ctrl Pts',(-18.9149880504657,-19.0275645248785,
-11.918322683069));
#28647=CARTESIAN_POINT('Ctrl Pts',(-13.0329436636081,-18.7430385330774,
-3.88607882124821));
#28648=CARTESIAN_POINT('Ctrl Pts',(-4.05154241149461,-18.4585125412762,
0.409246448542545));
#28649=CARTESIAN_POINT('Ctrl Pts',(5.89335382010215,-18.173986549475,-0.0538157150324205));
#28650=CARTESIAN_POINT('Ctrl Pts',(14.4367549564354,-17.8894605576738,-5.16514476419401));
#28651=CARTESIAN_POINT('Ctrl Pts',(19.5469596682578,-17.6049345658727,-13.7092184663159));
#28652=CARTESIAN_POINT('Ctrl Pts',(20.0087131011433,-17.3204085740715,-23.654175549827));
#28653=CARTESIAN_POINT('Ctrl Pts',(15.7122059355138,-17.0358825822703,-32.6350114685995));
#28654=CARTESIAN_POINT('Ctrl Pts',(7.6791880792339,-16.7513565904692,-38.515998778855));
#28655=CARTESIAN_POINT('Ctrl Pts',(-2.18001309501123,-16.466830598668,-39.8985832571656));
#28656=CARTESIAN_POINT('Ctrl Pts',(-11.520786602727,-16.1823046068668,-36.4539732824482));
#28657=CARTESIAN_POINT('Ctrl Pts',(-18.1218084523881,-15.8977786150656,
-29.0013295760719));
#28658=CARTESIAN_POINT('Ctrl Pts',(-20.4132934111654,-15.6132526232645,
-19.312961073963));
#28659=CARTESIAN_POINT('Ctrl Pts',(-17.8503047718391,-15.3287266314633,
-9.69285312607));
#28660=CARTESIAN_POINT('Ctrl Pts',(-11.0423453582691,-15.0442006396621,
-2.42875811656704));
#28661=CARTESIAN_POINT('Ctrl Pts',(-1.60841217016977,-14.7596746478609,
0.751853732742478));
#28662=CARTESIAN_POINT('Ctrl Pts',(8.2080166915732,-14.4751486560598,-0.907397160856084));
#28663=CARTESIAN_POINT('Ctrl Pts',(16.072501611782,-14.1906226642586,-7.01192508963039));
#28664=CARTESIAN_POINT('Ctrl Pts',(20.1147945245827,-13.9060966724574,-16.1100161733641));
#28665=CARTESIAN_POINT('Ctrl Pts',(19.3735988887258,-13.6215706806563,-26.0380577625094));
#28666=CARTESIAN_POINT('Ctrl Pts',(14.025180384942,-13.3370446888551,-34.4350696269322));
#28667=CARTESIAN_POINT('Ctrl Pts',(5.34143858703305,-13.0525186970539,-39.3041598662935));
#28668=CARTESIAN_POINT('Ctrl Pts',(-4.61254126369382,-12.7679927052527,
-39.4874195937612));
#28669=CARTESIAN_POINT('Ctrl Pts',(-13.4696281773513,-12.4834667134516,
-34.9412545056315));
#28670=CARTESIAN_POINT('Ctrl Pts',(-19.1234846874405,-12.1989407216504,
-26.746812476327));
#28671=CARTESIAN_POINT('Ctrl Pts',(-20.2296482075331,-11.9144147298492,
-16.8527548816301));
#28672=CARTESIAN_POINT('Ctrl Pts',(-16.5249062655413,-11.629888738048,-7.61209080632963));
#28673=CARTESIAN_POINT('Ctrl Pts',(-8.89059572296966,-11.3453627462469,
-1.2221183518718));
#28674=CARTESIAN_POINT('Ctrl Pts',(0.858404487655551,-11.0608367544457,
0.797126653578813));
#28675=CARTESIAN_POINT('Ctrl Pts',(10.4024146419643,-10.7763107626445,-2.03366520294232));
#28676=CARTESIAN_POINT('Ctrl Pts',(17.4745344747078,-10.4917793998693,-9.04323757002008));
#28677=CARTESIAN_POINT('Ctrl Pts',(19.4155776551629,-10.302090034361,-15.3883155147477));
#28678=CARTESIAN_POINT('Ctrl Pts',(19.5792091747147,-10.2072426661199,-18.6035550978862));
#28679=CARTESIAN_POINT('Ctrl Pts',(7.30259890614135,-31.4915362313809,-38.0611964194883));
#28680=CARTESIAN_POINT('Ctrl Pts',(4.27089973977322,-31.3966942341138,-39.2604298013886));
#28681=CARTESIAN_POINT('Ctrl Pts',(-2.39068676448864,-31.2070102395797,
-40.135818664905));
#28682=CARTESIAN_POINT('Ctrl Pts',(-11.8197670950435,-30.9224842477785,
-36.5621930930832));
#28683=CARTESIAN_POINT('Ctrl Pts',(-18.4358555985457,-30.6379582559774,
-28.9558390842871));
#28684=CARTESIAN_POINT('Ctrl Pts',(-20.6687646267742,-30.3534322641762,
-19.1240797712321));
#28685=CARTESIAN_POINT('Ctrl Pts',(-17.9859307272419,-30.068906272375,-9.40574500474103));
#28686=CARTESIAN_POINT('Ctrl Pts',(-11.0261294597297,-29.7843802805739,
-2.11157779368363));
#28687=CARTESIAN_POINT('Ctrl Pts',(-1.4440830526573,-29.4998542887727,1.02361687319964));
#28688=CARTESIAN_POINT('Ctrl Pts',(8.48131642989076,-29.2153282969715,-0.74564868387869));
#28689=CARTESIAN_POINT('Ctrl Pts',(16.3898104981084,-28.9308023051704,-6.99867179346032));
#28690=CARTESIAN_POINT('Ctrl Pts',(20.4006374076955,-28.6462763133691,-16.2484020467033));
#28691=CARTESIAN_POINT('Ctrl Pts',(19.5600082425934,-28.361750321568,-26.2951776188014));
#28692=CARTESIAN_POINT('Ctrl Pts',(14.0678208346598,-28.0772243297668,-34.7497749817522));
#28693=CARTESIAN_POINT('Ctrl Pts',(5.23017494963346,-27.7926983379657,-39.6016139598007));
#28694=CARTESIAN_POINT('Ctrl Pts',(-4.85125680629794,-27.5081723461644,
-39.6968801229157));
#28695=CARTESIAN_POINT('Ctrl Pts',(-13.7790134816878,-27.2236463543633,
-35.0129189672933));
#28696=CARTESIAN_POINT('Ctrl Pts',(-19.4299910941845,-26.9391203625621,
-26.6636202693916));
#28697=CARTESIAN_POINT('Ctrl Pts',(-20.4603335386649,-26.6545943707609,
-16.6345261389841));
#28698=CARTESIAN_POINT('Ctrl Pts',(-16.6250158463174,-26.3700683789597,
-7.31064962021569));
#28699=CARTESIAN_POINT('Ctrl Pts',(-8.83611263172404,-26.0855423871586,
-0.90929648792441));
#28700=CARTESIAN_POINT('Ctrl Pts',(1.05410145045371,-25.8010163953574,1.04723115820466));
#28701=CARTESIAN_POINT('Ctrl Pts',(10.6936402779247,-25.5164904035562,-1.90634741076865));
#28702=CARTESIAN_POINT('Ctrl Pts',(17.7901306343465,-25.2319644117551,-9.06764336245747));
#28703=CARTESIAN_POINT('Ctrl Pts',(20.6559602194962,-24.9474384199539,-18.7336330123293));
#28704=CARTESIAN_POINT('Ctrl Pts',(18.6096077390504,-24.6629124281527,-28.6056528987162));
#28705=CARTESIAN_POINT('Ctrl Pts',(12.1377151052396,-24.3783864363516,-36.3360436293761));
#28706=CARTESIAN_POINT('Ctrl Pts',(2.7793593964899,-24.0938604445504,-40.0864454135594));
#28707=CARTESIAN_POINT('Ctrl Pts',(-7.23995417775922,-23.8093344527492,
-38.9649773519684));
#28708=CARTESIAN_POINT('Ctrl Pts',(-15.5375383972748,-23.524808460948,-33.238335121692));
#28709=CARTESIAN_POINT('Ctrl Pts',(-20.1401495129392,-23.2402824691469,
-24.2683682303981));
#28710=CARTESIAN_POINT('Ctrl Pts',(-19.9532432125023,-22.9557564773457,
-14.1882193650282));
#28711=CARTESIAN_POINT('Ctrl Pts',(-15.0212675761601,-22.6712304855445,
-5.39504295171506));
#28712=CARTESIAN_POINT('Ctrl Pts',(-6.51709290416267,-22.3867044937433,
0.0200607648594866));
#28713=CARTESIAN_POINT('Ctrl Pts',(3.53690789732338,-22.1021785019422,0.769329072507581));
#28714=CARTESIAN_POINT('Ctrl Pts',(12.7497986582629,-21.817652510141,-3.32542109570848));
#28715=CARTESIAN_POINT('Ctrl Pts',(18.9306671054421,-21.5331265183398,-11.2904195484255));
#28716=CARTESIAN_POINT('Ctrl Pts',(20.6096444548444,-21.2486005265387,-21.2315145672506));
#28717=CARTESIAN_POINT('Ctrl Pts',(17.3874540650007,-20.9640745347375,-30.7846200416351));
#28718=CARTESIAN_POINT('Ctrl Pts',(10.0303631863239,-20.6795485429363,-37.6779174322899));
#28719=CARTESIAN_POINT('Ctrl Pts',(0.287957385332859,-20.3950225511351,
-40.2721156363466));
#28720=CARTESIAN_POINT('Ctrl Pts',(-9.52292739647552,-20.110496559334,-37.9502898652776));
#28721=CARTESIAN_POINT('Ctrl Pts',(-17.0691702704112,-19.8259705675328,
-31.2645921753812));
#28722=CARTESIAN_POINT('Ctrl Pts',(-20.5562035423411,-19.5414445757316,
-21.8049445036346));
#28723=CARTESIAN_POINT('Ctrl Pts',(-19.1547778278062,-19.2569185839304,
-11.8209402428311));
#28724=CARTESIAN_POINT('Ctrl Pts',(-13.1981653730192,-18.9723925921293,
-3.68686972576538));
#28725=CARTESIAN_POINT('Ctrl Pts',(-4.10290477292696,-18.6878666003281,
0.662908398411952));
#28726=CARTESIAN_POINT('Ctrl Pts',(5.9680652603916,-18.4033406085269,0.193975886265908));
#28727=CARTESIAN_POINT('Ctrl Pts',(14.6197731136391,-18.1188146167257,-4.98215069020001));
#28728=CARTESIAN_POINT('Ctrl Pts',(19.7947610992722,-17.8342886249246,-13.6345396355061));
#28729=CARTESIAN_POINT('Ctrl Pts',(20.2623682896432,-17.5497626331234,-23.7055712921838));
#28730=CARTESIAN_POINT('Ctrl Pts',(15.9113932864502,-17.2652366413222,-32.8002593920493));
#28731=CARTESIAN_POINT('Ctrl Pts',(7.77653896282113,-16.980710649521,-38.7558013694667));
#28732=CARTESIAN_POINT('Ctrl Pts',(-2.20764963664785,-16.6961846577199,
-40.1559131981361));
#28733=CARTESIAN_POINT('Ctrl Pts',(-11.6668383394006,-16.4116586659187,
-36.6676350882118));
#28734=CARTESIAN_POINT('Ctrl Pts',(-18.3515429043929,-16.1271326741175,
-29.1205124545063));
#28735=CARTESIAN_POINT('Ctrl Pts',(-20.6720775598776,-15.8426066823164,
-19.3093222140681));
#28736=CARTESIAN_POINT('Ctrl Pts',(-18.0765973075734,-15.5580806905152,
-9.56725788095584));
#28737=CARTESIAN_POINT('Ctrl Pts',(-11.1823317818626,-15.273554698714,-2.21107422368671));
#28738=CARTESIAN_POINT('Ctrl Pts',(-1.62880239223768,-14.9890287069128,
1.00985899993717));
#28739=CARTESIAN_POINT('Ctrl Pts',(8.31207166168161,-14.7045027151117,-0.670426620973414));
#28740=CARTESIAN_POINT('Ctrl Pts',(16.2762565139618,-14.4199767233105,-6.85234307148125));
#28741=CARTESIAN_POINT('Ctrl Pts',(20.3697945369293,-14.1354507315093,-16.0657728533733));
#28742=CARTESIAN_POINT('Ctrl Pts',(19.6192025749849,-13.8509247397081,-26.1196744823281));
#28743=CARTESIAN_POINT('Ctrl Pts',(14.202980932347,-13.566398747907,-34.6231374364014));
#28744=CARTESIAN_POINT('Ctrl Pts',(5.40915323040709,-13.2818727561058,-39.5539539142192));
#28745=CARTESIAN_POINT('Ctrl Pts',(-4.67101546596501,-12.9973467643046,
-39.7395376126056));
#28746=CARTESIAN_POINT('Ctrl Pts',(-13.6403859889688,-12.7128207725034,
-35.1357382189454));
#28747=CARTESIAN_POINT('Ctrl Pts',(-19.3659173257925,-12.4282947807023,
-26.837416315652));
#28748=CARTESIAN_POINT('Ctrl Pts',(-20.4861048459671,-12.1437687889011,
-16.817923371087));
#28749=CARTESIAN_POINT('Ctrl Pts',(-16.7343951980614,-11.8592427970999,
-7.46012535531747));
#28750=CARTESIAN_POINT('Ctrl Pts',(-9.00330634583229,-11.5747168052988,
-0.989121296826479));
#28751=CARTESIAN_POINT('Ctrl Pts',(0.869291591733017,-11.2901908134976,
1.05567304035496));
#28752=CARTESIAN_POINT('Ctrl Pts',(10.5342785456692,-11.0056648216964,-1.81090603121219));
#28753=CARTESIAN_POINT('Ctrl Pts',(17.6960844764601,-10.7211334589211,-8.90954887345468));
#28754=CARTESIAN_POINT('Ctrl Pts',(19.661674247421,-10.5314440934129,-15.3346836570436));
#28755=CARTESIAN_POINT('Ctrl Pts',(19.8273924242046,-10.4365967251718,-18.5909243468707));
#28756=CARTESIAN_POINT('Ctrl Pts',(7.35665434918252,-31.8271758642651,-38.1978502552461));
#28757=CARTESIAN_POINT('Ctrl Pts',(4.30250208196663,-31.7323338669981,-39.4059652928076));
#28758=CARTESIAN_POINT('Ctrl Pts',(-2.40837619490811,-31.542649872464,-40.287828713407));
#28759=CARTESIAN_POINT('Ctrl Pts',(-11.9072637885402,-31.2581238806628,
-36.687753129613));
#28760=CARTESIAN_POINT('Ctrl Pts',(-18.572321505988,-30.9735978888617,-29.0250932492047));
#28761=CARTESIAN_POINT('Ctrl Pts',(-20.8217616426528,-30.6890718970604,
-19.1205571062389));
#28762=CARTESIAN_POINT('Ctrl Pts',(-18.1190674012159,-30.4045459052593,
-9.33028405265481));
#28763=CARTESIAN_POINT('Ctrl Pts',(-11.1077482740614,-30.1200199134581,
-1.98212347291565));
#28764=CARTESIAN_POINT('Ctrl Pts',(-1.45477247385701,-29.835493921657,1.17627890216718));
#28765=CARTESIAN_POINT('Ctrl Pts',(8.544097546447,-29.5509679298558,-0.606083315539817));
#28766=CARTESIAN_POINT('Ctrl Pts',(16.5111326590822,-29.2664419380546,-6.90539309618414));
#28767=CARTESIAN_POINT('Ctrl Pts',(20.5516488366009,-28.9819159462534,-16.2235925490908));
#28768=CARTESIAN_POINT('Ctrl Pts',(19.7047971089424,-28.6973899544522,-26.3447372656794));
#28769=CARTESIAN_POINT('Ctrl Pts',(14.1719549259317,-28.4128639626511,-34.861918015716));
#28770=CARTESIAN_POINT('Ctrl Pts',(5.26889022469735,-28.1283379708499,-39.7496717132702));
#28771=CARTESIAN_POINT('Ctrl Pts',(-4.88716721847926,-27.8438119790487,
-39.8456430648409));
#28772=CARTESIAN_POINT('Ctrl Pts',(-13.8810097397743,-27.5592859872476,
-35.1270098684513));
#28773=CARTESIAN_POINT('Ctrl Pts',(-19.5738175298612,-27.2747599954464,
-26.7159072375695));
#28774=CARTESIAN_POINT('Ctrl Pts',(-20.6117868679889,-26.9902340036452,
-16.6125748404262));
#28775=CARTESIAN_POINT('Ctrl Pts',(-16.7480790406559,-26.705708011844,-7.21968028056112));
#28776=CARTESIAN_POINT('Ctrl Pts',(-8.90152010292583,-26.4211820200429,
-0.770942473760968));
#28777=CARTESIAN_POINT('Ctrl Pts',(1.06190421543197,-26.1366560282417,1.20006795806366));
#28778=CARTESIAN_POINT('Ctrl Pts',(10.7727977081172,-25.8521300364405,-1.77537385703029));
#28779=CARTESIAN_POINT('Ctrl Pts',(17.9218183465823,-25.5676040446394,-8.98967980060556));
#28780=CARTESIAN_POINT('Ctrl Pts',(20.8088616344061,-25.2830780528382,-18.7272199123405));
#28781=CARTESIAN_POINT('Ctrl Pts',(18.7473614587487,-24.998552061037,-28.6723153562229));
#28782=CARTESIAN_POINT('Ctrl Pts',(12.2275619965791,-24.7140260692358,-36.4599286835545));
#28783=CARTESIAN_POINT('Ctrl Pts',(2.79993302171684,-24.4295000774347,-40.2380920306565));
#28784=CARTESIAN_POINT('Ctrl Pts',(-7.29354642067053,-24.1449740856335,
-39.1083225368605));
#28785=CARTESIAN_POINT('Ctrl Pts',(-15.6525517677449,-23.8604480938323,
-33.3392900380911));
#28786=CARTESIAN_POINT('Ctrl Pts',(-20.2892327472345,-23.5759221020311,
-24.3029248474789));
#28787=CARTESIAN_POINT('Ctrl Pts',(-20.1009429120943,-23.29139611023,-14.1481597934824));
#28788=CARTESIAN_POINT('Ctrl Pts',(-15.1324593601153,-23.0068701184288,
-5.28989373529925));
#28789=CARTESIAN_POINT('Ctrl Pts',(-6.56533431804744,-22.7223441266276,
0.165294151236023));
#28790=CARTESIAN_POINT('Ctrl Pts',(3.56308911650442,-22.4378181348265,0.920108760443966));
#28791=CARTESIAN_POINT('Ctrl Pts',(12.8441763697772,-22.1532921430252,-3.20495193740925));
#28792=CARTESIAN_POINT('Ctrl Pts',(19.0707973997893,-21.8687661512241,-11.2289096212742));
#28793=CARTESIAN_POINT('Ctrl Pts',(20.7622030270154,-21.5842401594229,-21.2435915117802));
#28794=CARTESIAN_POINT('Ctrl Pts',(17.5161610483577,-21.2997141676218,-30.8674118465866));
#28795=CARTESIAN_POINT('Ctrl Pts',(10.1046108468992,-21.0151881758206,-37.8117354259645));
#28796=CARTESIAN_POINT('Ctrl Pts',(0.290088929506204,-20.7306621840194,
-40.4251366383412));
#28797=CARTESIAN_POINT('Ctrl Pts',(-9.59341887000271,-20.4461361922182,
-38.0861240387833));
#28798=CARTESIAN_POINT('Ctrl Pts',(-17.1955212247083,-20.1616102004171,
-31.3509368734244));
#28799=CARTESIAN_POINT('Ctrl Pts',(-20.7083665293614,-19.8770842086159,
-21.821266143046));
#28800=CARTESIAN_POINT('Ctrl Pts',(-19.2965670547899,-19.5925582168147,
-11.763357383894));
#28801=CARTESIAN_POINT('Ctrl Pts',(-13.2958620251373,-19.3080322250135,
-3.56907611517077));
#28802=CARTESIAN_POINT('Ctrl Pts',(-4.13327566531583,-19.0235062332124,
0.812900329619895));
#28803=CARTESIAN_POINT('Ctrl Pts',(6.01224261224952,-18.7389802414112,0.340496642866605));
#28804=CARTESIAN_POINT('Ctrl Pts',(14.7279929190106,-18.45445424961,-4.87394512538317));
#28805=CARTESIAN_POINT('Ctrl Pts',(19.9412876682474,-18.1699282578088,-13.5903815658438));
#28806=CARTESIAN_POINT('Ctrl Pts',(20.4123562228093,-17.8854022660077,-23.7359619229229));
#28807=CARTESIAN_POINT('Ctrl Pts',(16.0291740393566,-17.6008762742065,-32.8979715447036));
#28808=CARTESIAN_POINT('Ctrl Pts',(7.83410316210673,-17.3163502824053,-38.8975981730044));
#28809=CARTESIAN_POINT('Ctrl Pts',(-2.22399130023976,-17.0318242906042,
-40.3080740359414));
#28810=CARTESIAN_POINT('Ctrl Pts',(-11.7531996642012,-16.747298298803,-36.7939746786506));
#28811=CARTESIAN_POINT('Ctrl Pts',(-18.4873863532597,-16.4627723070018,
-29.19098605192));
#28812=CARTESIAN_POINT('Ctrl Pts',(-20.8250982800155,-16.1782463152006,
-19.3071705327236));
#28813=CARTESIAN_POINT('Ctrl Pts',(-18.2104055293087,-15.8937203233995,
-9.49299261078185));
#28814=CARTESIAN_POINT('Ctrl Pts',(-11.2651066484366,-15.6091943315983,
-2.08235634639166));
#28815=CARTESIAN_POINT('Ctrl Pts',(-1.64085926048933,-15.3246683397971,
1.16241916042691));
#28816=CARTESIAN_POINT('Ctrl Pts',(8.37360002955168,-15.0401423479959,-0.530304423096116));
#28817=CARTESIAN_POINT('Ctrl Pts',(16.3967380902978,-14.7556163561948,-6.75798121288962));
#28818=CARTESIAN_POINT('Ctrl Pts',(20.5205776706038,-14.4710903643936,-16.0396114794606));
#28819=CARTESIAN_POINT('Ctrl Pts',(19.7644296083179,-14.1865643725924,-26.1679350026417));
#28820=CARTESIAN_POINT('Ctrl Pts',(14.3081155219295,-13.9020383807913,-34.7343430679613));
#28821=CARTESIAN_POINT('Ctrl Pts',(5.44919335123088,-13.6175123889901,-39.7016588618556));
#28822=CARTESIAN_POINT('Ctrl Pts',(-4.70559167481179,-13.3329863971889,
-39.8886163431162));
#28823=CARTESIAN_POINT('Ctrl Pts',(-13.7413560942019,-13.0484604053877,
-35.2507382123578));
#28824=CARTESIAN_POINT('Ctrl Pts',(-19.5092694531289,-12.7639344135866,
-26.8909898763159));
#28825=CARTESIAN_POINT('Ctrl Pts',(-20.6377489732684,-12.4794084217854,
-16.7973294235918));
#28826=CARTESIAN_POINT('Ctrl Pts',(-16.8582679873909,-12.1948824299842,
-7.37026289758141));
#28827=CARTESIAN_POINT('Ctrl Pts',(-9.06995155948825,-11.910356438183,-0.8513573264526));
#28828=CARTESIAN_POINT('Ctrl Pts',(0.875726594135318,-11.6258304463819,
1.20857063352292));
#28829=CARTESIAN_POINT('Ctrl Pts',(10.6122558188756,-11.3413044545807,-1.67922255081496));
#28830=CARTESIAN_POINT('Ctrl Pts',(17.8270771272385,-11.0567730918054,-8.83042238349399));
#28831=CARTESIAN_POINT('Ctrl Pts',(19.8072136387289,-10.8670837262972,-15.3030981764796));
#28832=CARTESIAN_POINT('Ctrl Pts',(19.9741591433436,-10.7722363580561,-18.5834549491298));
#28833=CARTESIAN_POINT('Ctrl Pts',(7.35665069522656,-32.165342897148,-38.1978410179321));
#28834=CARTESIAN_POINT('Ctrl Pts',(4.3027415065049,-32.070500899881,-39.4058599022051));
#28835=CARTESIAN_POINT('Ctrl Pts',(-2.40851749091469,-31.8808169053469,
-40.2878306698384));
#28836=CARTESIAN_POINT('Ctrl Pts',(-11.907172319981,-31.5962909135457,-36.6877005551332));
#28837=CARTESIAN_POINT('Ctrl Pts',(-18.5723194479103,-31.3117649217446,
-29.0250847480951));
#28838=CARTESIAN_POINT('Ctrl Pts',(-20.8217047208618,-31.0272389299433,
-19.1205532244354));
#28839=CARTESIAN_POINT('Ctrl Pts',(-18.1190408043045,-30.7427129381422,
-9.33030624660834));
#28840=CARTESIAN_POINT('Ctrl Pts',(-11.1077227045924,-30.458186946341,-1.98215625619225));
#28841=CARTESIAN_POINT('Ctrl Pts',(-1.45477173345462,-30.1736609545399,
1.17623824733567));
#28842=CARTESIAN_POINT('Ctrl Pts',(8.54408209809256,-29.8891349627387,-0.606119647258099));
#28843=CARTESIAN_POINT('Ctrl Pts',(16.5111003094245,-29.6046089709375,-6.9054177217764));
#28844=CARTESIAN_POINT('Ctrl Pts',(20.5516094609667,-29.3200829791363,-16.2235989869715));
#28845=CARTESIAN_POINT('Ctrl Pts',(19.7047589855058,-29.0355569873351,-26.3447242960021));
#28846=CARTESIAN_POINT('Ctrl Pts',(14.1719276609735,-28.751030995534,-34.861888567993));
#28847=CARTESIAN_POINT('Ctrl Pts',(5.26888003333744,-28.4665050037328,-39.7496328674633));
#28848=CARTESIAN_POINT('Ctrl Pts',(-4.88715777893401,-28.1819790119316,
-39.8456040205322));
#28849=CARTESIAN_POINT('Ctrl Pts',(-13.8809829806578,-27.8974530201305,
-35.126979929809));
#28850=CARTESIAN_POINT('Ctrl Pts',(-19.573779781648,-27.6129270283293,-26.7158935148005));
#28851=CARTESIAN_POINT('Ctrl Pts',(-20.6117471240256,-27.3284010365281,
-16.6125806016531));
#28852=CARTESIAN_POINT('Ctrl Pts',(-16.7480467442398,-27.0438750447269,
-7.21970415336213));
#28853=CARTESIAN_POINT('Ctrl Pts',(-8.90150293852469,-26.7593490529258,
-0.770978782126963));
#28854=CARTESIAN_POINT('Ctrl Pts',(1.06190216798942,-26.4748230611246,1.2000278491855));
#28855=CARTESIAN_POINT('Ctrl Pts',(10.7727769347233,-26.1902970693234,-1.77540822844039));
#28856=CARTESIAN_POINT('Ctrl Pts',(17.9217837878478,-25.9057710775222,-8.98970026055843));
#28857=CARTESIAN_POINT('Ctrl Pts',(20.8088215084742,-25.6212450857211,-18.727221595338));
#28858=CARTESIAN_POINT('Ctrl Pts',(18.7473253080685,-25.3367190939199,-28.6722978619968));
#28859=CARTESIAN_POINT('Ctrl Pts',(12.2275384180613,-25.0521931021187,-36.4598961724144));
#28860=CARTESIAN_POINT('Ctrl Pts',(2.79992762258605,-24.7676671103176,-40.2380522340491));
#28861=CARTESIAN_POINT('Ctrl Pts',(-7.29353235646544,-24.4831411185163,
-39.1082849187987));
#28862=CARTESIAN_POINT('Ctrl Pts',(-15.6525215847968,-24.1986151267152,
-33.3392635445024));
#28863=CARTESIAN_POINT('Ctrl Pts',(-20.2891936233369,-23.914089134914,-24.3029157787896));
#28864=CARTESIAN_POINT('Ctrl Pts',(-20.1009041512769,-23.6295631431128,
-14.1481703063116));
#28865=CARTESIAN_POINT('Ctrl Pts',(-15.1324301800668,-23.3450371513117,
-5.28992132959748));
#28866=CARTESIAN_POINT('Ctrl Pts',(-6.56532165805805,-23.0605111595105,
0.1652560376532));
#28867=CARTESIAN_POINT('Ctrl Pts',(3.56308224576971,-22.7759851677094,0.920069191345748));
#28868=CARTESIAN_POINT('Ctrl Pts',(12.8441516022439,-22.4914591759082,-3.20498355211823));
#28869=CARTESIAN_POINT('Ctrl Pts',(19.0707606254104,-22.206933184107,-11.2289257633182));
#28870=CARTESIAN_POINT('Ctrl Pts',(20.7621629910848,-21.9224071923058,-21.2435883424289));
#28871=CARTESIAN_POINT('Ctrl Pts',(17.5161272717971,-21.6378812005047,-30.8673901195417));
#28872=CARTESIAN_POINT('Ctrl Pts',(10.1045913620932,-21.3533552087035,-37.811700308122));
#28873=CARTESIAN_POINT('Ctrl Pts',(0.290088370125283,-21.0688292169023,
-40.4250964810552));
#28874=CARTESIAN_POINT('Ctrl Pts',(-9.59340037093247,-20.7843032251011,
-38.0860883918349));
#28875=CARTESIAN_POINT('Ctrl Pts',(-17.1954880664403,-20.4997772332999,
-31.350914213994));
#28876=CARTESIAN_POINT('Ctrl Pts',(-20.7083265972441,-20.2152512414988,
-21.8212618597599));
#28877=CARTESIAN_POINT('Ctrl Pts',(-19.2965298450574,-19.9307252496976,
-11.7633724953578));
#28878=CARTESIAN_POINT('Ctrl Pts',(-13.2958363866148,-19.6461992578964,
-3.56910702773627));
#28879=CARTESIAN_POINT('Ctrl Pts',(-4.13326769508569,-19.3616732660953,
0.812860967253065));
#28880=CARTESIAN_POINT('Ctrl Pts',(6.01223101879168,-19.0771472742941,0.340458191438406));
#28881=CARTESIAN_POINT('Ctrl Pts',(14.7279645188978,-18.7926212824929,-4.87397352175673));
#28882=CARTESIAN_POINT('Ctrl Pts',(19.9412492152953,-18.5080952906918,-13.5903931542452));
#28883=CARTESIAN_POINT('Ctrl Pts',(20.4123168614901,-18.2235692988906,-23.7359539475053));
#28884=CARTESIAN_POINT('Ctrl Pts',(16.0291431301679,-17.9390433070894,-32.8979459021282));
#28885=CARTESIAN_POINT('Ctrl Pts',(7.83408805553528,-17.6545173152882,-38.8975609612537));
#28886=CARTESIAN_POINT('Ctrl Pts',(-2.22398701168964,-17.3699913234871,
-40.3080341044483));
#28887=CARTESIAN_POINT('Ctrl Pts',(-11.7531770004256,-17.0854653316859,
-36.7939415232438));
#28888=CARTESIAN_POINT('Ctrl Pts',(-18.4873507038409,-16.8009393398847,
-29.1909675577841));
#28889=CARTESIAN_POINT('Ctrl Pts',(-20.8250581228765,-16.5164133480835,
-19.3071710969004));
#28890=CARTESIAN_POINT('Ctrl Pts',(-18.2103704138837,-16.2318873562824,
-9.49301210119122));
#28891=CARTESIAN_POINT('Ctrl Pts',(-11.2650849261319,-15.9473613644812,
-2.08239012383726));
#28892=CARTESIAN_POINT('Ctrl Pts',(-1.64085609581328,-15.66283537268,1.16237912011206));
#28893=CARTESIAN_POINT('Ctrl Pts',(8.37358388147577,-15.3783093808789,-0.530341187375878));
#28894=CARTESIAN_POINT('Ctrl Pts',(16.396706474727,-15.0937833890777,-6.75800599229092));
#28895=CARTESIAN_POINT('Ctrl Pts',(20.5205380957834,-14.8092573972765,-16.0396183127709));
#28896=CARTESIAN_POINT('Ctrl Pts',(19.7643915060861,-14.5247314054753,-26.1679224023925));
#28897=CARTESIAN_POINT('Ctrl Pts',(14.3080879120054,-14.2402054136742,-34.7343137541243));
#28898=CARTESIAN_POINT('Ctrl Pts',(5.44918288262879,-13.955679421873,-39.7016203612679));
#28899=CARTESIAN_POINT('Ctrl Pts',(-4.70558267961649,-13.6711534300718,
-39.8885766945777));
#28900=CARTESIAN_POINT('Ctrl Pts',(-13.7413294385718,-13.3866274382706,
-35.25070908981));
#28901=CARTESIAN_POINT('Ctrl Pts',(-19.5092321509323,-13.1021014464695,
-26.8909736926929));
#28902=CARTESIAN_POINT('Ctrl Pts',(-20.6377085387691,-12.8175754546683,
-16.7973390979001));
#28903=CARTESIAN_POINT('Ctrl Pts',(-16.8582367629667,-12.5330494628671,
-7.37027789766832));
#28904=CARTESIAN_POINT('Ctrl Pts',(-9.06993148945099,-12.2485234710659,
-0.851410733870536));
#28905=CARTESIAN_POINT('Ctrl Pts',(0.875719711647365,-11.9639974792648,
1.2085652357542));
#28906=CARTESIAN_POINT('Ctrl Pts',(10.6122459041124,-11.6794714874636,-1.67932758543165));
#28907=CARTESIAN_POINT('Ctrl Pts',(17.8270203188028,-11.3949401246883,-8.83029299092677));
#28908=CARTESIAN_POINT('Ctrl Pts',(19.8072170150207,-11.2052507591801,-15.3033597706225));
#28909=CARTESIAN_POINT('Ctrl Pts',(19.9741492201899,-11.1104033909389,-18.5834554099539));
#28910=CARTESIAN_POINT('Ctrl Pts',(-7.57453121226979,-11.314971679364,-1.51694776594311));
#28911=CARTESIAN_POINT('Ctrl Pts',(-7.58714683058262,-11.3153862423665,
-1.5222305411262));
#28912=CARTESIAN_POINT('Ctrl Pts',(-7.60809906931041,-11.3167779189343,
-1.53018044271511));
#28913=CARTESIAN_POINT('Ctrl Pts',(-7.63231051864289,-11.3180699365321,
-1.53979542500917));
#28914=CARTESIAN_POINT('Ctrl Pts',(-7.64606752354901,-11.3188040641008,
-1.54525868153608));
#28915=CARTESIAN_POINT('Ctrl Pts',(-7.66087651061981,-11.3195067233975,
-1.55125960330742));
#28916=CARTESIAN_POINT('Ctrl Pts',(-7.67580504194186,-11.3199871337694,
-1.55760915942706));
#28917=CARTESIAN_POINT('Ctrl Pts',(-7.67590430663206,-11.3199903281752,
-1.55765137970362));
#28918=CARTESIAN_POINT('Ctrl Pts',(-7.67600357658211,-11.3199935128335,
-1.55769361542531));
#28919=CARTESIAN_POINT('Ctrl Pts',(-7.67610285151849,-11.3199966876875,
-1.55773586653423));
#28920=CARTESIAN_POINT('Origin',(0.395029887050433,-33.,-19.6307792266203));
#28921=CARTESIAN_POINT('',(-2.30552006407481E-15,-33.,-38.426));
#28922=CARTESIAN_POINT('Origin',(-4.27642353614751E-46,-33.,-19.6));
#28923=CARTESIAN_POINT('Origin',(-4.27642353614751E-46,-33.,-19.6));
#28924=CARTESIAN_POINT('Origin',(4.32178679520476E-32,-33.,-19.6));
#28925=CARTESIAN_POINT('',(0.0100940569202426,-16.3265632411448,-33.3633869912577));
#28926=CARTESIAN_POINT('',(7.86226018224837E-5,-16.3251985753173,-5.83787719222324));
#28927=CARTESIAN_POINT('Ctrl Pts',(8.31813033573659E-5,-16.325166387099,
-5.83664588541803));
#28928=CARTESIAN_POINT('Ctrl Pts',(1.80127720582744,-16.3252245893261,-5.83665525161123));
#28929=CARTESIAN_POINT('Ctrl Pts',(5.40282415242525,-16.3253409938088,-6.55296398128674));
#28930=CARTESIAN_POINT('Ctrl Pts',(9.9836572976539,-16.3255156005469,-9.61279812408834));
#28931=CARTESIAN_POINT('Ctrl Pts',(13.04510140853,-16.3256902073132,-14.1923899868111));
#28932=CARTESIAN_POINT('Ctrl Pts',(14.1215215426013,-16.3258648140795,-19.5948623576522));
#28933=CARTESIAN_POINT('Ctrl Pts',(13.0490413798355,-16.3260394208458,-24.9981201236559));
#28934=CARTESIAN_POINT('Ctrl Pts',(9.99093494725228,-16.3262140276122,-29.5799480560296));
#28935=CARTESIAN_POINT('Ctrl Pts',(5.4123262213521,-16.3263886343785,-32.6431277868653));
#28936=CARTESIAN_POINT('Ctrl Pts',(1.8112932577679,-16.3265050388894,-33.3620644691362));
#28937=CARTESIAN_POINT('Ctrl Pts',(0.0100940569202535,-16.3265632411448,
-33.3633869912577));
#28938=CARTESIAN_POINT('Ctrl Pts',(0.0100940569202518,-16.3265632411448,
-33.3633869912577));
#28939=CARTESIAN_POINT('Ctrl Pts',(-0.676835402072195,-16.3265410547954,
-33.3638902037988));
#28940=CARTESIAN_POINT('Ctrl Pts',(-1.36366640474858,-16.3265236181644,
-33.3121106345584));
#28941=CARTESIAN_POINT('Ctrl Pts',(-2.04291691772375,-16.3265052881484,
-33.2097940277333));
#28942=CARTESIAN_POINT('Ctrl Pts',(-2.72579955382885,-16.3264868601172,
-33.1069303083081));
#28943=CARTESIAN_POINT('Ctrl Pts',(-3.40102168636555,-16.3264675290721,
-32.9529873917398));
#28944=CARTESIAN_POINT('Ctrl Pts',(-4.0609761029594,-16.326441558752,-32.7496876213096));
#28945=CARTESIAN_POINT('Ctrl Pts',(-4.46665155564819,-16.3264255947383,
-32.6247187987257));
#28946=CARTESIAN_POINT('Ctrl Pts',(-4.86655780094511,-16.3264071219771,
-32.4810990581923));
#28947=CARTESIAN_POINT('Ctrl Pts',(-5.25892388389822,-16.3263848078245,
-32.3192194837323));
#28948=CARTESIAN_POINT('Ctrl Pts',(-5.49648979902,-16.3263712972732,-32.221206248346));
#28949=CARTESIAN_POINT('Ctrl Pts',(-5.73128875001586,-16.3263597146849,
-32.1164999663354));
#28950=CARTESIAN_POINT('Ctrl Pts',(-5.96291909485284,-16.3263495391993,
-32.0051911081577));
#28951=CARTESIAN_POINT('Ctrl Pts',(-6.5799335700955,-16.3263224338477,-31.7086877429931));
#28952=CARTESIAN_POINT('Ctrl Pts',(-7.17446259709973,-16.326305312786,-31.3653305970828));
#28953=CARTESIAN_POINT('Ctrl Pts',(-7.74043561163007,-16.326288456699,-30.9799159291493));
#28954=CARTESIAN_POINT('Ctrl Pts',(-8.30475217880275,-16.3262716499451,
-30.5956292639507));
#28955=CARTESIAN_POINT('Ctrl Pts',(-8.84067865094604,-16.326255106655,-30.1695317112416));
#28956=CARTESIAN_POINT('Ctrl Pts',(-9.34222889885097,-16.3262291949666,
-29.7064176460465));
#28957=CARTESIAN_POINT('Ctrl Pts',(-9.47275783522856,-16.3262224514246,
-29.5858917633379));
#28958=CARTESIAN_POINT('Ctrl Pts',(-9.60095865944496,-16.3262150733665,
-29.4628589068353));
#28959=CARTESIAN_POINT('Ctrl Pts',(-9.72672633109019,-16.3262068910331,
-29.3374039289048));
#28960=CARTESIAN_POINT('Ctrl Pts',(-10.0904226070421,-16.3261832292753,
-28.9746119039267));
#28961=CARTESIAN_POINT('Ctrl Pts',(-10.4338369417496,-16.3261589104935,
-28.591498602188));
#28962=CARTESIAN_POINT('Ctrl Pts',(-10.7544223615903,-16.3261340751958,
-28.1900907215543));
#28963=CARTESIAN_POINT('Ctrl Pts',(-11.2283318551987,-16.3260973620997,
-27.5967043924566));
#28964=CARTESIAN_POINT('Ctrl Pts',(-11.6523518255387,-16.3260595202944,
-26.9633390879119));
#28965=CARTESIAN_POINT('Ctrl Pts',(-12.0218231419202,-16.3260210961828,
-26.2996357503833));
#28966=CARTESIAN_POINT('Ctrl Pts',(-12.1798842658936,-16.3260046582132,
-26.0157011366164));
#28967=CARTESIAN_POINT('Ctrl Pts',(-12.3279627111176,-16.3259881136755,
-25.7262144464877));
#28968=CARTESIAN_POINT('Ctrl Pts',(-12.4656965248426,-16.3259715053422,
-25.4319313053933));
#28969=CARTESIAN_POINT('Ctrl Pts',(-12.5484080468498,-16.3259615317527,
-25.2552092221033));
#28970=CARTESIAN_POINT('Ctrl Pts',(-12.6273891129666,-16.3259515351568,
-25.0767574439934));
#28971=CARTESIAN_POINT('Ctrl Pts',(-12.702561663809,-16.3259415248129,-24.8967396273826));
#28972=CARTESIAN_POINT('Ctrl Pts',(-12.7407478745616,-16.3259364397506,
-24.8052940371067));
#28973=CARTESIAN_POINT('Ctrl Pts',(-12.7779545405108,-16.3259313507169,
-24.7134367301709));
#28974=CARTESIAN_POINT('Ctrl Pts',(-12.8141727373595,-16.3259262586589,
-24.6211841320109));
#28975=CARTESIAN_POINT('Ctrl Pts',(-12.996756812109,-16.3259005884491,-24.1561180397188));
#28976=CARTESIAN_POINT('Ctrl Pts',(-13.1541980115879,-16.3258748437745,
-23.6810477889581));
#28977=CARTESIAN_POINT('Ctrl Pts',(-13.2850860182091,-16.3258491853242,
-23.1987950910316));
#28978=CARTESIAN_POINT('Ctrl Pts',(-13.3324593873877,-16.3258398985509,
-23.0242494188497));
#28979=CARTESIAN_POINT('Ctrl Pts',(-13.3763547341082,-16.3258306230784,
-22.8487631049212));
#28980=CARTESIAN_POINT('Ctrl Pts',(-13.4167067008596,-16.3258213665366,
-22.6724706764655));
#28981=CARTESIAN_POINT('Ctrl Pts',(-13.531549421719,-16.3257950221839,-22.1707379536102));
#28982=CARTESIAN_POINT('Ctrl Pts',(-13.6176869340083,-16.3257688312025,
-21.6624750704222));
#28983=CARTESIAN_POINT('Ctrl Pts',(-13.6751592289164,-16.3257429548915,
-21.1510027473669));
#28984=CARTESIAN_POINT('Ctrl Pts',(-13.7182634500974,-16.3257235476582,
-20.7673985050755));
#28985=CARTESIAN_POINT('Ctrl Pts',(-13.7452446969925,-16.32570431743,-20.3819894207597));
#28986=CARTESIAN_POINT('Ctrl Pts',(-13.7561414735665,-16.3256853319496,
-19.9961774584443));
#28987=CARTESIAN_POINT('Ctrl Pts',(-13.7601114333441,-16.3256784150791,
-19.8556168108373));
#28988=CARTESIAN_POINT('Ctrl Pts',(-13.7619466493274,-16.3256715307653,
-19.7150042038666));
#28989=CARTESIAN_POINT('Ctrl Pts',(-13.7616495767829,-16.3256646820373,
-19.5744025701139));
#28990=CARTESIAN_POINT('Ctrl Pts',(-13.7595004282129,-16.3256151354398,
-18.557230819644));
#28991=CARTESIAN_POINT('Ctrl Pts',(-13.6457534429996,-16.3255674293318,
-17.5401826111748));
#28992=CARTESIAN_POINT('Ctrl Pts',(-13.4209831696354,-16.3255227521418,
-16.5478183147747));
#28993=CARTESIAN_POINT('Ctrl Pts',(-13.2693170967954,-16.3254926057446,
-15.8782102148737));
#28994=CARTESIAN_POINT('Ctrl Pts',(-13.0671017961682,-16.3254638383717,
-15.2198397290607));
#28995=CARTESIAN_POINT('Ctrl Pts',(-12.8170207971592,-16.3254367827758,
-14.5804295907753));
#28996=CARTESIAN_POINT('Ctrl Pts',(-12.7818028182206,-16.3254329726367,
-14.4903838341105));
#28997=CARTESIAN_POINT('Ctrl Pts',(-12.7456362683032,-16.3254291965169,
-14.4007158005374));
#28998=CARTESIAN_POINT('Ctrl Pts',(-12.7085263758235,-16.3254254551187,
-14.3114416359544));
#28999=CARTESIAN_POINT('Ctrl Pts',(-12.5230865588895,-16.3254067591824,
-13.8653345838727));
#29000=CARTESIAN_POINT('Ctrl Pts',(-12.3140113299459,-16.3253889228963,
-13.4288846363644));
#29001=CARTESIAN_POINT('Ctrl Pts',(-12.0822227386594,-16.3253720695901,
-13.004929807216));
#29002=CARTESIAN_POINT('Ctrl Pts',(-12.0310181243852,-16.3253683465119,
-12.911273586365));
#29003=CARTESIAN_POINT('Ctrl Pts',(-11.9787052595027,-16.3253646713995,
-12.8182271072598));
#29004=CARTESIAN_POINT('Ctrl Pts',(-11.9252944152837,-16.3253610455729,
-12.7258208805234));
#29005=CARTESIAN_POINT('Ctrl Pts',(-11.6841037749908,-16.3253446722043,
-12.3085363885907));
#29006=CARTESIAN_POINT('Ctrl Pts',(-11.420519338865,-16.3253293040358,-11.9043100159635));
#29007=CARTESIAN_POINT('Ctrl Pts',(-11.136491619921,-16.3253150003335,-11.5150142330281));
#29008=CARTESIAN_POINT('Ctrl Pts',(-10.8497334461528,-16.3253005591248,
-11.1219760176552));
#29009=CARTESIAN_POINT('Ctrl Pts',(-10.5421376379657,-16.3252872029694,
-10.7441575007764));
#29010=CARTESIAN_POINT('Ctrl Pts',(-10.2157537370898,-16.3252749906227,
-10.3834540676676));
#29011=CARTESIAN_POINT('Ctrl Pts',(-10.0582044469506,-16.3252690955815,
-10.2093383417248));
#29012=CARTESIAN_POINT('Ctrl Pts',(-9.89627790393628,-16.3252634670245,
-10.0392100786021));
#29013=CARTESIAN_POINT('Ctrl Pts',(-9.73020746509463,-16.3252581113526,
-9.87327916339861));
#29014=CARTESIAN_POINT('Ctrl Pts',(-9.35186654376358,-16.3252459100852,
-9.49525610418779));
#29015=CARTESIAN_POINT('Ctrl Pts',(-8.95175699958162,-16.3252351169353,
-9.13876159532898));
#29016=CARTESIAN_POINT('Ctrl Pts',(-8.53254183377126,-16.3252253924909,
-8.80629807918229));
#29017=CARTESIAN_POINT('Ctrl Pts',(-8.11849321050099,-16.3252157878938,
-8.47793195034238));
#29018=CARTESIAN_POINT('Ctrl Pts',(-7.68580776284512,-16.3252072258385,
-8.17300870817762));
#29019=CARTESIAN_POINT('Ctrl Pts',(-7.23708327908731,-16.3251993769174,
-7.89390106277866));
#29020=CARTESIAN_POINT('Ctrl Pts',(-6.83155205863471,-16.3251922835168,
-7.64165972500182));
#29021=CARTESIAN_POINT('Ctrl Pts',(-6.41292171718531,-16.3251857725495,
-7.4105031299664));
#29022=CARTESIAN_POINT('Ctrl Pts',(-5.98312501698966,-16.3251795989882,
-7.20214928447046));
#29023=CARTESIAN_POINT('Ctrl Pts',(-5.74843445170566,-16.325176227914,-7.08837762974096));
#29024=CARTESIAN_POINT('Ctrl Pts',(-5.51041464728028,-16.32517295741,-6.98140446899649));
#29025=CARTESIAN_POINT('Ctrl Pts',(-5.26952469403192,-16.3251697380813,
-6.88136381923943));
#29026=CARTESIAN_POINT('Ctrl Pts',(-4.57394880926814,-16.3251604421878,
-6.59249389117162));
#29027=CARTESIAN_POINT('Ctrl Pts',(-3.85388230831693,-16.3251578308094,
-6.36118722408195));
#29028=CARTESIAN_POINT('Ctrl Pts',(-3.11990949695084,-16.3251621879222,
-6.19078704862325));
#29029=CARTESIAN_POINT('Ctrl Pts',(-2.76953443741939,-16.3251642678679,
-6.10944347472521));
#29030=CARTESIAN_POINT('Ctrl Pts',(-2.41599052531229,-16.3251679358287,
-6.04197998831635));
#29031=CARTESIAN_POINT('Ctrl Pts',(-2.06043043179457,-16.3251732228841,
-5.98876435906795));
#29032=CARTESIAN_POINT('Ctrl Pts',(-1.37855226121863,-16.3251833621762,
-5.88670966682467));
#29033=CARTESIAN_POINT('Ctrl Pts',(-0.689257563239464,-16.3251994561168,
-5.83705427561413));
#29034=CARTESIAN_POINT('Ctrl Pts',(7.53675268305417E-5,-16.3252215588496,
-5.83875638906451));
#29035=CARTESIAN_POINT('',(-1.73899845478924E-15,-33.,-5.4));
#29036=CARTESIAN_POINT('Ctrl Pts',(-13.0453162098164,-11.,-33.8713832705785));
#29037=CARTESIAN_POINT('Ctrl Pts',(-13.0817710349709,-10.9996584709947,
-33.8372618760957));
#29038=CARTESIAN_POINT('Ctrl Pts',(-13.1180670509169,-10.9993175728445,
-33.8030389381428));
#29039=CARTESIAN_POINT('Ctrl Pts',(-15.0108850723463,-10.9814944685449,
-32.0034871140675));
#29040=CARTESIAN_POINT('Ctrl Pts',(-18.0312328401246,-10.9482835273993,
-27.7442220968528));
#29041=CARTESIAN_POINT('Ctrl Pts',(-19.7655086384988,-10.8990602431345,
-20.0605629059745));
#29042=CARTESIAN_POINT('Ctrl Pts',(-18.4102566318275,-10.8476488001026,
-12.3078538032416));
#29043=CARTESIAN_POINT('Ctrl Pts',(-14.1727034195031,-10.7904369592285,
-5.66333431696429));
#29044=CARTESIAN_POINT('Ctrl Pts',(-9.8756757669209,-10.7450720985414,-2.65687211583162));
#29045=CARTESIAN_POINT('Ctrl Pts',(-7.53674313916005,-10.7188221076471,
-1.61632217018701));
#29046=CARTESIAN_POINT('Ctrl Pts',(-13.0453162098164,-11.,-33.8713832705785));
#29047=CARTESIAN_POINT('Ctrl Pts',(-13.081679082343,-10.9999222895819,-33.8371629386151));
#29048=CARTESIAN_POINT('Ctrl Pts',(-13.117886866357,-10.9998380060061,-33.8028410167806));
#29049=CARTESIAN_POINT('Ctrl Pts',(-15.0058973935057,-10.9957034365507,
-31.9981877419459));
#29050=CARTESIAN_POINT('Ctrl Pts',(-18.0134152336691,-10.9878727289294,
-27.7331813857114));
#29051=CARTESIAN_POINT('Ctrl Pts',(-19.7255765842929,-10.9755454712028,
-20.0565745944257));
#29052=CARTESIAN_POINT('Ctrl Pts',(-18.3536725182095,-10.9610882950092,
-12.3262181091953));
#29053=CARTESIAN_POINT('Ctrl Pts',(-14.112369820242,-10.942499952642,-5.71571602993854));
#29054=CARTESIAN_POINT('Ctrl Pts',(-9.82498482698185,-10.9251439961931,
-2.73520502475657));
#29055=CARTESIAN_POINT('Ctrl Pts',(-7.49422601214386,-10.914064614528,-1.70711057811314));
#29056=CARTESIAN_POINT('Ctrl Pts',(-13.0453162098164,-11.,-33.8713832705785));
#29057=CARTESIAN_POINT('Ctrl Pts',(-13.081589754721,-11.0001786770525,-33.837066755036));
#29058=CARTESIAN_POINT('Ctrl Pts',(-13.1177063326554,-11.0003670138026,
-33.8026427176804));
#29059=CARTESIAN_POINT('Ctrl Pts',(-15.0010017781346,-11.0098423160713,
-31.9929888041487));
#29060=CARTESIAN_POINT('Ctrl Pts',(-17.9984192712872,-11.0294397160714,
-27.7248683268966));
#29061=CARTESIAN_POINT('Ctrl Pts',(-19.7044367908088,-11.0613728877944,
-20.055642091763));
#29062=CARTESIAN_POINT('Ctrl Pts',(-18.3401056997479,-11.0962468087267,
-12.3322123760497));
#29063=CARTESIAN_POINT('Ctrl Pts',(-14.117373656675,-11.134160955043,-5.71398246710692));
#29064=CARTESIAN_POINT('Ctrl Pts',(-9.84109942396084,-11.1611640468107,
-2.7088243234245));
#29065=CARTESIAN_POINT('Ctrl Pts',(-7.51154094529781,-11.1742592631617,
-1.66176416240077));
#29066=CARTESIAN_POINT('Ctrl Pts',(-13.0453162098164,-11.,-33.8713832705785));
#29067=CARTESIAN_POINT('Ctrl Pts',(-13.0815001884731,-11.0004435719202,
-33.8369648109749));
#29068=CARTESIAN_POINT('Ctrl Pts',(-13.1175248510215,-11.0008868800357,
-33.8024487299566));
#29069=CARTESIAN_POINT('Ctrl Pts',(-14.9960968941018,-11.0241539731811,
-31.9877410472973));
#29070=CARTESIAN_POINT('Ctrl Pts',(-17.9863881444607,-11.072731927332,-27.7196033523702));
#29071=CARTESIAN_POINT('Ctrl Pts',(-19.7045372430728,-11.1481808923458,
-20.0582066323764));
#29072=CARTESIAN_POINT('Ctrl Pts',(-18.3739612699,-11.2205299662616,-12.3244796662602));
#29073=CARTESIAN_POINT('Ctrl Pts',(-14.1868495860785,-11.2835125026147,
-5.65750010119655));
#29074=CARTESIAN_POINT('Ctrl Pts',(-9.9145277005337,-11.3125627823609,-2.5923569095583));
#29075=CARTESIAN_POINT('Ctrl Pts',(-7.57677047850135,-11.3203202135336,
-1.51149379149837));
#29076=CARTESIAN_POINT('Ctrl Pts',(-13.0453162098164,-11.,-33.8713832705785));
#29077=CARTESIAN_POINT('Ctrl Pts',(-13.0814906402648,-11.0004718110331,
-33.83695394323));
#29078=CARTESIAN_POINT('Ctrl Pts',(-13.1175055041749,-11.0009423003668,
-33.8024280498986));
#29079=CARTESIAN_POINT('Ctrl Pts',(-14.9955740090216,-11.0256796671478,
-31.987181610266));
#29080=CARTESIAN_POINT('Ctrl Pts',(-17.9851055663867,-11.0773470927889,
-27.7190420798489));
#29081=CARTESIAN_POINT('Ctrl Pts',(-19.7045479517847,-11.1574350582182,
-20.0584800251856));
#29082=CARTESIAN_POINT('Ctrl Pts',(-18.3775704423895,-11.2337791701907,
-12.3236553208625));
#29083=CARTESIAN_POINT('Ctrl Pts',(-14.1942560663699,-11.2994341218441,
-5.65147879952392));
#29084=CARTESIAN_POINT('Ctrl Pts',(-9.92235552072891,-11.3287026420305,
-2.57994090285221));
#29085=CARTESIAN_POINT('Ctrl Pts',(-7.58372427179688,-11.3358910387036,
-1.49547422112313));
#29086=CARTESIAN_POINT('Ctrl Pts',(-13.0453162098164,-11.,-33.8713832705785));
#29087=CARTESIAN_POINT('Ctrl Pts',(-13.0814810920564,-11.0005000501461,
-33.8369430754851));
#29088=CARTESIAN_POINT('Ctrl Pts',(-13.1174861573284,-11.0009977206979,
-33.8024073698405));
#29089=CARTESIAN_POINT('Ctrl Pts',(-14.9950511239413,-11.0272053611145,
-31.9866221732346));
#29090=CARTESIAN_POINT('Ctrl Pts',(-17.9838229883127,-11.0819622582459,
-27.7184808073276));
#29091=CARTESIAN_POINT('Ctrl Pts',(-19.7045586604967,-11.1666892240907,
-20.0587534179948));
#29092=CARTESIAN_POINT('Ctrl Pts',(-18.381179614879,-11.2470283741198,-12.3228309754648));
#29093=CARTESIAN_POINT('Ctrl Pts',(-14.2016625466612,-11.3153557410736,
-5.64545749785129));
#29094=CARTESIAN_POINT('Ctrl Pts',(-9.93018334092412,-11.3448425017002,
-2.56752489614611));
#29095=CARTESIAN_POINT('Ctrl Pts',(-7.59067806509241,-11.3514618638737,
-1.47945465074789));
#29096=CARTESIAN_POINT('Ctrl Pts',(-13.0453162098164,-11.,-33.8713832705785));
#29097=CARTESIAN_POINT('Ctrl Pts',(-13.081471543848,-11.000528289259,-33.8369322077402));
#29098=CARTESIAN_POINT('Ctrl Pts',(-13.1174668104819,-11.0010531410289,
-33.8023866897825));
#29099=CARTESIAN_POINT('Ctrl Pts',(-14.9945282388611,-11.0287310550811,
-31.9860627362034));
#29100=CARTESIAN_POINT('Ctrl Pts',(-17.9825404102387,-11.0865774237028,
-27.7179195348063));
#29101=CARTESIAN_POINT('Ctrl Pts',(-19.7045693692086,-11.1759433899631,
-20.0590268108039));
#29102=CARTESIAN_POINT('Ctrl Pts',(-18.3847887873685,-11.2602775780489,
-12.3220066300671));
#29103=CARTESIAN_POINT('Ctrl Pts',(-14.2090690269526,-11.331277360303,-5.63943619617866));
#29104=CARTESIAN_POINT('Ctrl Pts',(-9.93801116111933,-11.3609823613698,
-2.55510888944001));
#29105=CARTESIAN_POINT('Ctrl Pts',(-7.59763185838795,-11.3670326890437,
-1.46343508037265));
#29106=CARTESIAN_POINT('Ctrl Pts',(85.2550045405386,10.0000000001325,-37.7617694830787));
#29107=CARTESIAN_POINT('Ctrl Pts',(85.2550045406713,-0.25500454053878,-37.7617694830787));
#29108=CARTESIAN_POINT('Ctrl Pts',(75.,-0.255004540538778,-37.7617694830787));
#29109=CARTESIAN_POINT('Ctrl Pts',(84.9999999999998,10.0000000001292,-47.5));
#29110=CARTESIAN_POINT('Ctrl Pts',(85.0000000001292,-5.10702591327572E-14,
-47.5));
#29111=CARTESIAN_POINT('Ctrl Pts',(75.,-4.88498130835069E-14,-47.5));
#29112=CARTESIAN_POINT('Ctrl Pts',(75.258431290783,10.0000000000032,-47.5));
#29113=CARTESIAN_POINT('Ctrl Pts',(75.2584312907863,9.74156870921679,-47.5));
#29114=CARTESIAN_POINT('Ctrl Pts',(75.,9.74156870921679,-47.5));
#29115=CARTESIAN_POINT('',(75.2584312907832,10.,-47.5));
#29116=CARTESIAN_POINT('Origin',(75.,10.,-47.5));
#29117=CARTESIAN_POINT('Origin',(75.2584312907832,10.,-37.5));
#29118=CARTESIAN_POINT('Ctrl Pts',(-75.,-0.255004540538781,-37.7617694830787));
#29119=CARTESIAN_POINT('Ctrl Pts',(-85.2550045405398,-0.255004540539849,
-37.7617694830787));
#29120=CARTESIAN_POINT('Ctrl Pts',(-85.2550045405388,10.,-37.7617694830787));
#29121=CARTESIAN_POINT('Ctrl Pts',(-75.,-4.44089209850063E-14,-47.5));
#29122=CARTESIAN_POINT('Ctrl Pts',(-85.0000000000011,-1.0857981180834E-12,
-47.5));
#29123=CARTESIAN_POINT('Ctrl Pts',(-85.,10.,-47.5));
#29124=CARTESIAN_POINT('Ctrl Pts',(-75.,9.74156870921679,-47.5));
#29125=CARTESIAN_POINT('Ctrl Pts',(-75.2584312907832,9.74156870921677,-47.5));
#29126=CARTESIAN_POINT('Ctrl Pts',(-75.2584312907832,10.,-47.5));
#29127=CARTESIAN_POINT('',(-75.2584312907832,10.,-47.5));
#29128=CARTESIAN_POINT('Origin',(-75.2584312907832,10.,-37.5));
#29129=CARTESIAN_POINT('Origin',(-75.,10.,-47.5));
#29130=CARTESIAN_POINT('Origin',(51.8379674791367,-2.,-19.6));
#29131=CARTESIAN_POINT('',(45.4879674791367,4.23504521200267,-19.6));
#29132=CARTESIAN_POINT('',(45.4879674791367,-2.,-19.6));
#29133=CARTESIAN_POINT('Origin',(51.8379674791367,4.23504521200267,-19.6));
#29134=CARTESIAN_POINT('Origin',(-75.2584312907832,1.84329993978217E-14,
-37.5));
#29135=CARTESIAN_POINT('',(-75.2584312907832,90.5511720694203,-47.5));
#29136=CARTESIAN_POINT('',(-75.2584312907832,1.84329993978217E-14,-47.5));
#29137=CARTESIAN_POINT('Ctrl Pts',(-85.2550045405387,90.2451666207738,-37.7617694830788));
#29138=CARTESIAN_POINT('Ctrl Pts',(-85.2499329115086,90.25125257561,-37.955447181866));
#29139=CARTESIAN_POINT('Ctrl Pts',(-85.2391965360374,90.2572522376511,-38.1463787232439));
#29140=CARTESIAN_POINT('Ctrl Pts',(-85.2233206517716,90.2631568454305,-38.3342852847836));
#29141=CARTESIAN_POINT('Ctrl Pts',(-85.2071212168288,90.2691817891743,-38.5260213838899));
#29142=CARTESIAN_POINT('Ctrl Pts',(-85.1855706858288,90.2751077661504,-38.7146079926803));
#29143=CARTESIAN_POINT('Ctrl Pts',(-85.1592030306814,90.280927003955,-38.8997977643788));
#29144=CARTESIAN_POINT('Ctrl Pts',(-85.1324803839558,90.2868245870049,-39.0874807729224));
#29145=CARTESIAN_POINT('Ctrl Pts',(-85.1008100384867,90.2926125409925,-39.2716749773145));
#29146=CARTESIAN_POINT('Ctrl Pts',(-85.0647231192193,90.2982842966316,-39.4521713184516));
#29147=CARTESIAN_POINT('Ctrl Pts',(-85.0289280420992,90.3039101836462,-39.6312079495091));
#29148=CARTESIAN_POINT('Ctrl Pts',(-84.9887874584077,90.3094217527827,-39.8066065608667));
#29149=CARTESIAN_POINT('Ctrl Pts',(-84.9447962520712,90.3148139800362,-39.9782072700253));
#29150=CARTESIAN_POINT('Ctrl Pts',(-84.9023531751165,90.3200164451499,-40.1437690427258));
#29151=CARTESIAN_POINT('Ctrl Pts',(-84.8563262450263,90.3251077740374,-40.305794047716));
#29152=CARTESIAN_POINT('Ctrl Pts',(-84.8071361940703,90.3300849332792,-40.4641857503156));
#29153=CARTESIAN_POINT('Ctrl Pts',(-84.7531940350211,90.3355429214336,-40.6378792157147));
#29154=CARTESIAN_POINT('Ctrl Pts',(-84.6954482328601,90.3408636282848,-40.8072038798969));
#29155=CARTESIAN_POINT('Ctrl Pts',(-84.6344230894922,90.3460445253739,-40.9720792779022));
#29156=CARTESIAN_POINT('Ctrl Pts',(-84.5724401865759,90.3513067340893,-41.1395423140191));
#29157=CARTESIAN_POINT('Ctrl Pts',(-84.5070741897262,90.3564247160088,-41.3024155175334));
#29158=CARTESIAN_POINT('Ctrl Pts',(-84.4388429252587,90.3613972041794,-41.4606585692895));
#29159=CARTESIAN_POINT('Ctrl Pts',(-84.3690484886297,90.3664836116089,-41.6225269551971));
#29160=CARTESIAN_POINT('Ctrl Pts',(-84.2962560205306,90.3714177874019,-41.7795507647262));
#29161=CARTESIAN_POINT('Ctrl Pts',(-84.2209868218915,90.3761997296526,-41.931729937229));
#29162=CARTESIAN_POINT('Ctrl Pts',(-84.2089174664811,90.3769665102431,-41.9561317450362));
#29163=CARTESIAN_POINT('Ctrl Pts',(-84.1967843619819,90.3777293792973,-41.9804090732229));
#29164=CARTESIAN_POINT('Ctrl Pts',(-84.1845895806071,90.378488339811,-42.00456201713));
#29165=CARTESIAN_POINT('Ctrl Pts',(-84.1507454829332,90.3805946780035,-42.071593525739));
#29166=CARTESIAN_POINT('Ctrl Pts',(-84.1164297333876,90.3826707024102,-42.1376603370342));
#29167=CARTESIAN_POINT('Ctrl Pts',(-84.0816971230803,90.3847163546776,-42.2027605939903));
#29168=CARTESIAN_POINT('Ctrl Pts',(-84.0093878242594,90.3889751673546,-42.3382918394655));
#29169=CARTESIAN_POINT('Ctrl Pts',(-83.9352697270769,90.3931025553511,-42.4696406632206));
#29170=CARTESIAN_POINT('Ctrl Pts',(-83.8597842443578,90.3971002596418,-42.596862469545));
#29171=CARTESIAN_POINT('Ctrl Pts',(-83.8042179425195,90.4000430459271,-42.6905128647734));
#29172=CARTESIAN_POINT('Ctrl Pts',(-83.7479103354552,90.4029155582103,-42.7819268801128));
#29173=CARTESIAN_POINT('Ctrl Pts',(-83.6910249935696,90.4057187777987,-42.8711357444084));
#29174=CARTESIAN_POINT('Ctrl Pts',(-83.6122321342979,90.4096015651605,-42.9947004670108));
#29175=CARTESIAN_POINT('Ctrl Pts',(-83.5323284398012,90.4133516876952,-43.1140433018257));
#29176=CARTESIAN_POINT('Ctrl Pts',(-83.451631821016,90.4169758079433,-43.2293762756441));
#29177=CARTESIAN_POINT('Ctrl Pts',(-83.3944485213281,90.4195439348038,-43.3111036157116));
#29178=CARTESIAN_POINT('Ctrl Pts',(-83.3368658984368,90.4220487949748,-43.3908175746157));
#29179=CARTESIAN_POINT('Ctrl Pts',(-83.2789817795873,90.4244927942785,-43.4685947145563));
#29180=CARTESIAN_POINT('Ctrl Pts',(-83.2495633870235,90.4257349058001,-43.50812331896));
#29181=CARTESIAN_POINT('Ctrl Pts',(-83.2200651776458,90.426961368557,-43.547153921521));
#29182=CARTESIAN_POINT('Ctrl Pts',(-83.1905052126863,90.4281722394738,-43.5856883337889));
#29183=CARTESIAN_POINT('Ctrl Pts',(-83.1138417351652,90.4313126212517,-43.6856269518737));
#29184=CARTESIAN_POINT('Ctrl Pts',(-83.0367784131665,90.4343472836631,-43.7822011868565));
#29185=CARTESIAN_POINT('Ctrl Pts',(-82.9598509671512,90.4372696272766,-43.8752010203034));
#29186=CARTESIAN_POINT('Ctrl Pts',(-82.9196399180615,90.4387971770471,-43.9238133304965));
#29187=CARTESIAN_POINT('Ctrl Pts',(-82.8794664064576,90.4402940629297,-43.9714498018297));
#29188=CARTESIAN_POINT('Ctrl Pts',(-82.8394092775765,90.4417595032875,-44.0180855597098));
#29189=CARTESIAN_POINT('Ctrl Pts',(-82.8093664309156,90.4428585835558,-44.0530623781198));
#29190=CARTESIAN_POINT('Ctrl Pts',(-82.7793890824922,90.443939978003,-44.0874763679777));
#29191=CARTESIAN_POINT('Ctrl Pts',(-82.7495109643662,90.4450033963496,-44.121318291517));
#29192=CARTESIAN_POINT('Ctrl Pts',(-82.7355045199003,90.4455019120176,-44.1371829125977));
#29193=CARTESIAN_POINT('Ctrl Pts',(-82.7215222080462,90.4459963964903,-44.152919246063));
#29194=CARTESIAN_POINT('Ctrl Pts',(-82.7075584443502,90.4464871407112,-44.1685365508146));
#29195=CARTESIAN_POINT('Ctrl Pts',(-82.6658812845851,90.4479518479162,-44.2151489770488));
#29196=CARTESIAN_POINT('Ctrl Pts',(-82.624350070791,90.4493841105498,-44.2607288964551));
#29197=CARTESIAN_POINT('Ctrl Pts',(-82.5825184903708,90.4508006096694,-44.3058071622647));
#29198=CARTESIAN_POINT('Ctrl Pts',(-82.5486732562092,90.4519466754864,-44.3422792354353));
#29199=CARTESIAN_POINT('Ctrl Pts',(-82.5146306061425,90.4530824028352,-44.3784223001278));
#29200=CARTESIAN_POINT('Ctrl Pts',(-82.4801358078129,90.4542160968925,-44.4145006579326));
#29201=CARTESIAN_POINT('Ctrl Pts',(-82.4563645921949,90.4549973534062,-44.43936314341));
#29202=CARTESIAN_POINT('Ctrl Pts',(-82.4323742962801,90.4557808717671,-44.4641914593403));
#29203=CARTESIAN_POINT('Ctrl Pts',(-82.4091273473742,90.4565341711012,-44.4880134515375));
#29204=CARTESIAN_POINT('Ctrl Pts',(-82.3912185813875,90.4571144907616,-44.5063652139698));
#29205=CARTESIAN_POINT('Ctrl Pts',(-82.3737519086343,90.4576769044354,-44.5241206468872));
#29206=CARTESIAN_POINT('Ctrl Pts',(-82.3571821449558,90.4582070325701,-44.5408502458112));
#29207=CARTESIAN_POINT('Ctrl Pts',(-82.341874752233,90.4586967727805,-44.5563052966975));
#29208=CARTESIAN_POINT('Ctrl Pts',(-82.3273373151758,90.4591582378279,-44.5708881141146));
#29209=CARTESIAN_POINT('Ctrl Pts',(-82.3121481328881,90.4596361871193,-44.586029032688));
#29210=CARTESIAN_POINT('Ctrl Pts',(-82.2980075406589,90.4600811410286,-44.6001246931037));
#29211=CARTESIAN_POINT('Ctrl Pts',(-82.2833020441664,90.4605403825731,-44.6147040834808));
#29212=CARTESIAN_POINT('Ctrl Pts',(-82.2668547289308,90.4610490691622,-44.6308908222294));
#29213=CARTESIAN_POINT('Ctrl Pts',(-82.2570207734523,90.4613532161429,-44.6405689773516));
#29214=CARTESIAN_POINT('Ctrl Pts',(-82.2465635969458,90.461675022136,-44.6508211994073));
#29215=CARTESIAN_POINT('Ctrl Pts',(-82.2352253442983,90.4620217941296,-44.6618810446286));
#29216=CARTESIAN_POINT('Ctrl Pts',(-82.2158301358758,90.4626149821013,-44.6808000094688));
#29217=CARTESIAN_POINT('Ctrl Pts',(-82.1938522395366,90.4632823910834,-44.7020784596546));
#29218=CARTESIAN_POINT('Ctrl Pts',(-82.1704633657856,90.4639853381105,-44.7244834972748));
#29219=CARTESIAN_POINT('Ctrl Pts',(-82.1486293457896,90.4646415543786,-44.7453990849435));
#29220=CARTESIAN_POINT('Ctrl Pts',(-82.1255654586889,90.4653287288342,-44.7672960730898));
#29221=CARTESIAN_POINT('Ctrl Pts',(-82.1022573414685,90.466016431276,-44.7892045463344));
#29222=CARTESIAN_POINT('Ctrl Pts',(-82.0853033657977,90.4665166557411,-44.8051404419222));
#29223=CARTESIAN_POINT('Ctrl Pts',(-82.0682208938651,90.4670171825048,-44.821083144442));
#29224=CARTESIAN_POINT('Ctrl Pts',(-82.0514011908814,90.467506701183,-44.8366721334609));
#29225=CARTESIAN_POINT('Ctrl Pts',(-82.0183928261856,90.4684673727874,-44.8672652441286));
#29226=CARTESIAN_POINT('Ctrl Pts',(-81.9864018893589,90.4693841458993,-44.8965037861061));
#29227=CARTESIAN_POINT('Ctrl Pts',(-81.9547383798176,90.470279589652,-44.9250811062223));
#29228=CARTESIAN_POINT('Ctrl Pts',(-81.9243250725996,90.4711396776948,-44.9525300791489));
#29229=CARTESIAN_POINT('Ctrl Pts',(-81.8942134164055,90.4719800771892,-44.9793686880488));
#29230=CARTESIAN_POINT('Ctrl Pts',(-81.8637614778516,90.4728197438559,-45.0061781334333));
#29231=CARTESIAN_POINT('Ctrl Pts',(-81.8051845012946,90.4744349163863,-45.0577484546797));
#29232=CARTESIAN_POINT('Ctrl Pts',(-81.7453387154792,90.4760487430048,-45.1091960324131));
#29233=CARTESIAN_POINT('Ctrl Pts',(-81.684629433429,90.4776471133374,-45.1601095020974));
#29234=CARTESIAN_POINT('Ctrl Pts',(-81.6244066896103,90.4792326739603,-45.2106149394567));
#29235=CARTESIAN_POINT('Ctrl Pts',(-81.5633343606637,90.4808030198144,-45.2605946288689));
#29236=CARTESIAN_POINT('Ctrl Pts',(-81.5018418442237,90.4823456033083,-45.309686000577));
#29237=CARTESIAN_POINT('Ctrl Pts',(-81.4937707204251,90.4825480731871,-45.3161294275408));
#29238=CARTESIAN_POINT('Ctrl Pts',(-81.4856924040342,90.4827500665898,-45.322557608239));
#29239=CARTESIAN_POINT('Ctrl Pts',(-81.4776079075021,90.4829515567907,-45.3289697751855));
#29240=CARTESIAN_POINT('Ctrl Pts',(-81.4533364923568,90.4835564741525,-45.34822049356));
#29241=CARTESIAN_POINT('Ctrl Pts',(-81.4290091550064,90.4841568623084,-45.3673270757718));
#29242=CARTESIAN_POINT('Ctrl Pts',(-81.4046250561414,90.484752778137,-45.3862913319081));
#29243=CARTESIAN_POINT('Ctrl Pts',(-81.2903142130964,90.4875463872477,-45.4751943550897));
#29244=CARTESIAN_POINT('Ctrl Pts',(-81.1747593602771,90.4902418184912,-45.5609729936954));
#29245=CARTESIAN_POINT('Ctrl Pts',(-81.0578891681976,90.492846173226,-45.6438532393499));
#29246=CARTESIAN_POINT('Ctrl Pts',(-80.948323363123,90.4952877557899,-45.7215534696509));
#29247=CARTESIAN_POINT('Ctrl Pts',(-80.8376008115191,90.4976492802823,-45.7967059546162));
#29248=CARTESIAN_POINT('Ctrl Pts',(-80.7256314586163,90.4999354969283,-45.8694618640587));
#29249=CARTESIAN_POINT('Ctrl Pts',(-80.6749939692887,90.500969425124,-45.9023653014048));
#29250=CARTESIAN_POINT('Ctrl Pts',(-80.6240971845548,90.5019880113668,-45.9347805008021));
#29251=CARTESIAN_POINT('Ctrl Pts',(-80.5729494086732,90.5029912659471,-45.9667077897222));
#29252=CARTESIAN_POINT('Ctrl Pts',(-80.4064649081943,90.5062568299873,-46.0706301725806));
#29253=CARTESIAN_POINT('Ctrl Pts',(-80.2373435128317,90.5093593569745,-46.1693641105538));
#29254=CARTESIAN_POINT('Ctrl Pts',(-80.0661548571226,90.5122946223775,-46.2627751633616));
#29255=CARTESIAN_POINT('Ctrl Pts',(-79.9694555410173,90.5139526654054,-46.3155402539325));
#29256=CARTESIAN_POINT('Ctrl Pts',(-79.8720979343921,90.5155573508878,-46.3666073091222));
#29257=CARTESIAN_POINT('Ctrl Pts',(-79.7741830428434,90.5171081944645,-46.4159609147922));
#29258=CARTESIAN_POINT('Ctrl Pts',(-79.5627252896466,90.5204574081857,-46.5225453413496));
#29259=CARTESIAN_POINT('Ctrl Pts',(-79.3486470999557,90.523556023388,-46.6211547917907));
#29260=CARTESIAN_POINT('Ctrl Pts',(-79.1324992953213,90.5264064552374,-46.7118661256748));
#29261=CARTESIAN_POINT('Ctrl Pts',(-78.9997388474239,90.5281572230033,-46.7675820619814));
#29262=CARTESIAN_POINT('Ctrl Pts',(-78.8661958515317,90.5298143612804,-46.8203183600174));
#29263=CARTESIAN_POINT('Ctrl Pts',(-78.7319887539133,90.5313783159163,-46.8700892083152));
#29264=CARTESIAN_POINT('Ctrl Pts',(-78.484463218531,90.5342628035138,-46.9618843226567));
#29265=CARTESIAN_POINT('Ctrl Pts',(-78.2346977331393,90.5368300638565,-47.0435840869079));
#29266=CARTESIAN_POINT('Ctrl Pts',(-77.9835424995141,90.5390811452457,-47.1152218619129));
#29267=CARTESIAN_POINT('Ctrl Pts',(-77.7705543441268,90.5409901386033,-47.1759731245251));
#29268=CARTESIAN_POINT('Ctrl Pts',(-77.5565658168104,90.5426717548173,-47.2294884014761));
#29269=CARTESIAN_POINT('Ctrl Pts',(-77.3420671795776,90.5441268289642,-47.2757942680021));
#29270=CARTESIAN_POINT('Ctrl Pts',(-77.1627595798127,90.5453431809938,-47.3145031096475));
#29271=CARTESIAN_POINT('Ctrl Pts',(-76.9830935668687,90.5464012405807,-47.3481744975385));
#29272=CARTESIAN_POINT('Ctrl Pts',(-76.8033418247769,90.5473015802817,-47.3768266525591));
#29273=CARTESIAN_POINT('Ctrl Pts',(-76.5450723767251,90.548595199108,-47.4179944108046));
#29274=CARTESIAN_POINT('Ctrl Pts',(-76.2866392526294,90.5495630855492,-47.4487961541069));
#29275=CARTESIAN_POINT('Ctrl Pts',(-76.0288823668934,90.5502073032096,-47.4692975540262));
#29276=CARTESIAN_POINT('Ctrl Pts',(-75.7711254811575,90.55085152087,-47.4897989539456));
#29277=CARTESIAN_POINT('Ctrl Pts',(-75.5140449655152,90.5511720694203,-47.5));
#29278=CARTESIAN_POINT('Ctrl Pts',(-75.2584312907836,90.5511720694203,-47.5));
#29279=CARTESIAN_POINT('Origin',(75.2584312907832,0.,-37.5));
#29280=CARTESIAN_POINT('',(75.2584312907832,90.5511720694203,-47.5));
#29281=CARTESIAN_POINT('',(75.2584312907832,0.,-47.5));
#29282=CARTESIAN_POINT('Ctrl Pts',(75.2584312907835,90.5511720694203,-47.5));
#29283=CARTESIAN_POINT('Ctrl Pts',(75.5045721671042,90.5511720694203,-47.5));
#29284=CARTESIAN_POINT('Ctrl Pts',(75.752072896965,90.550874845035,-47.4905412155491));
#29285=CARTESIAN_POINT('Ctrl Pts',(76.0002285065695,90.5502775924223,-47.4715344179759));
#29286=CARTESIAN_POINT('Ctrl Pts',(76.2503442388167,90.5496756222521,-47.4523774901907));
#29287=CARTESIAN_POINT('Ctrl Pts',(76.5011251826164,90.5487688644849,-47.423521088452));
#29288=CARTESIAN_POINT('Ctrl Pts',(76.7518057661842,90.5475553826271,-47.3849035863405));
#29289=CARTESIAN_POINT('Ctrl Pts',(76.9098379377586,90.5467903885042,-47.3605586305701));
#29290=CARTESIAN_POINT('Ctrl Pts',(77.067826188467,90.5459035360251,-47.3323356890678));
#29291=CARTESIAN_POINT('Ctrl Pts',(77.2255813673579,90.5448944554734,-47.3002229960889));
#29292=CARTESIAN_POINT('Ctrl Pts',(77.4805083576188,90.5432638157076,-47.2483299791507));
#29293=CARTESIAN_POINT('Ctrl Pts',(77.7348384771015,90.5413139264463,-47.1862772569099));
#29294=CARTESIAN_POINT('Ctrl Pts',(77.9877543687286,90.5390433638353,-47.1140195170356));
#29295=CARTESIAN_POINT('Ctrl Pts',(78.238446091882,90.5367927687865,-47.0423972191889));
#29296=CARTESIAN_POINT('Ctrl Pts',(78.4877484097053,90.5342271148501,-46.960748576756));
#29297=CARTESIAN_POINT('Ctrl Pts',(78.73481542288,90.5313453609875,-46.8690404600173));
#29298=CARTESIAN_POINT('Ctrl Pts',(78.9574123728092,90.528749022399,-46.7864153179253));
#29299=CARTESIAN_POINT('Ctrl Pts',(79.1781817950112,90.5258963413462,-46.6956324060325));
#29300=CARTESIAN_POINT('Ctrl Pts',(79.3965759378971,90.5227851026836,-46.5966212301756));
#29301=CARTESIAN_POINT('Ctrl Pts',(79.5116991046075,90.5211450603158,-46.5444289875003));
#29302=CARTESIAN_POINT('Ctrl Pts',(79.6261612570572,90.5194331624791,-46.4899500367881));
#29303=CARTESIAN_POINT('Ctrl Pts',(79.7398757355142,90.5176490185844,-46.4331719480349));
#29304=CARTESIAN_POINT('Ctrl Pts',(79.8255656885654,90.5163045705541,-46.3903866156338));
#29305=CARTESIAN_POINT('Ctrl Pts',(79.9108356016826,90.5149190159584,-46.3462931195645));
#29306=CARTESIAN_POINT('Ctrl Pts',(79.9956234000161,90.5134925740631,-46.3008984376808));
#29307=CARTESIAN_POINT('Ctrl Pts',(80.1179174807651,90.5114351388688,-46.2354232042041));
#29308=CARTESIAN_POINT('Ctrl Pts',(80.2392037955246,90.5092926963667,-46.1672427222991));
#29309=CARTESIAN_POINT('Ctrl Pts',(80.3592752868781,90.5070666114845,-46.0964004290354));
#29310=CARTESIAN_POINT('Ctrl Pts',(80.4493289053933,90.5053970478229,-46.0432687090876));
#29311=CARTESIAN_POINT('Ctrl Pts',(80.5386992277141,90.503680443889,-45.9886399928726));
#29312=CARTESIAN_POINT('Ctrl Pts',(80.6273002870366,90.5019175247947,-45.9325373561432));
#29313=CARTESIAN_POINT('Ctrl Pts',(80.6901241938866,90.5006675006324,-45.8927569421066));
#29314=CARTESIAN_POINT('Ctrl Pts',(80.7525548917514,90.4993943359604,-45.8522401110601));
#29315=CARTESIAN_POINT('Ctrl Pts',(80.8146039928727,90.4980974309668,-45.8109677747617));
#29316=CARTESIAN_POINT('Ctrl Pts',(80.9295499901656,90.4956949136832,-45.7345107468483));
#29317=CARTESIAN_POINT('Ctrl Pts',(81.0431951049272,90.4932108650197,-45.6554590874522));
#29318=CARTESIAN_POINT('Ctrl Pts',(81.1556296317035,90.4906397203848,-45.5736357105873));
#29319=CARTESIAN_POINT('Ctrl Pts',(81.2392908120376,90.4887265625575,-45.5127519190713));
#29320=CARTESIAN_POINT('Ctrl Pts',(81.3222811343449,90.4867651570507,-45.4503327071035));
#29321=CARTESIAN_POINT('Ctrl Pts',(81.4046250561414,90.484752778137,-45.3862913319081));
#29322=CARTESIAN_POINT('Ctrl Pts',(81.4290091550065,90.4841568623084,-45.3673270757718));
#29323=CARTESIAN_POINT('Ctrl Pts',(81.4533364923568,90.4835564741525,-45.34822049356));
#29324=CARTESIAN_POINT('Ctrl Pts',(81.4776079075021,90.4829515567907,-45.3289697751855));
#29325=CARTESIAN_POINT('Ctrl Pts',(81.5391937398626,90.4814166508525,-45.280123364396));
#29326=CARTESIAN_POINT('Ctrl Pts',(81.6004182769092,90.4798524385885,-45.230344320676));
#29327=CARTESIAN_POINT('Ctrl Pts',(81.6608479955203,90.4782712950686,-45.1799897440172));
#29328=CARTESIAN_POINT('Ctrl Pts',(81.7217513484972,90.476677758906,-45.1292404996595));
#29329=CARTESIAN_POINT('Ctrl Pts',(81.781847237717,90.4750670300208,-45.0779068237947));
#29330=CARTESIAN_POINT('Ctrl Pts',(81.8407262227209,90.4734530446012,-45.0263945858356));
#29331=CARTESIAN_POINT('Ctrl Pts',(81.8484256914895,90.4732419874587,-45.0196584495496));
#29332=CARTESIAN_POINT('Ctrl Pts',(81.856104400211,90.4730308763212,-45.0129193136196));
#29333=CARTESIAN_POINT('Ctrl Pts',(81.8637614778517,90.4728197438559,-45.0061781334333));
#29334=CARTESIAN_POINT('Ctrl Pts',(81.8954652067505,90.4719455609424,-44.9782666299704));
#29335=CARTESIAN_POINT('Ctrl Pts',(81.926800319898,90.4710705913595,-44.950323759273));
#29336=CARTESIAN_POINT('Ctrl Pts',(81.9584905474149,90.4701734209349,-44.9216929154224));
#29337=CARTESIAN_POINT('Ctrl Pts',(81.9889295176756,90.4693116743961,-44.8941925320931));
#29338=CARTESIAN_POINT('Ctrl Pts',(82.0196961287833,90.4684294416203,-44.8660573054448));
#29339=CARTESIAN_POINT('Ctrl Pts',(82.0514011908815,90.467506701183,-44.8366721334609));
#29340=CARTESIAN_POINT('Ctrl Pts',(82.0744491106144,90.4668359172094,-44.8153106523471));
#29341=CARTESIAN_POINT('Ctrl Pts',(82.0979890431842,90.4661444160629,-44.7932834983763));
#29342=CARTESIAN_POINT('Ctrl Pts',(82.1210190800325,90.4654614633417,-44.7715235092125));
#29343=CARTESIAN_POINT('Ctrl Pts',(82.1453350737744,90.4647403757374,-44.7485484803916));
#29344=CARTESIAN_POINT('Ctrl Pts',(82.1690824708305,90.4640288168029,-44.7258712513963));
#29345=CARTESIAN_POINT('Ctrl Pts',(82.1911242660491,90.4633626386935,-44.7046345353686));
#29346=CARTESIAN_POINT('Ctrl Pts',(82.206821829167,90.462888204882,-44.6895103276098));
#29347=CARTESIAN_POINT('Ctrl Pts',(82.2216553619641,90.4624368219098,-44.675117820077));
#29348=CARTESIAN_POINT('Ctrl Pts',(82.2352253442984,90.4620217941296,-44.6618810446286));
#29349=CARTESIAN_POINT('Ctrl Pts',(82.2539703719787,90.4614484914506,-44.6435962955355));
#29350=CARTESIAN_POINT('Ctrl Pts',(82.2703092210772,90.4609434945094,-44.6275211282506));
#29351=CARTESIAN_POINT('Ctrl Pts',(82.2853994752432,90.4604735319647,-44.6125921115958));
#29352=CARTESIAN_POINT('Ctrl Pts',(82.3017135924089,90.4599654541065,-44.5964523087671));
#29353=CARTESIAN_POINT('Ctrl Pts',(82.3165679837121,90.4594983083858,-44.5816516147108));
#29354=CARTESIAN_POINT('Ctrl Pts',(82.3313833759871,90.4590286799621,-44.5668025743277));
#29355=CARTESIAN_POINT('Ctrl Pts',(82.3399081461016,90.4587584559763,-44.5582584431068));
#29356=CARTESIAN_POINT('Ctrl Pts',(82.3484193197232,90.4584873878175,-44.5496975990039));
#29357=CARTESIAN_POINT('Ctrl Pts',(82.3571821449559,90.4582070325701,-44.5408502458111));
#29358=CARTESIAN_POINT('Ctrl Pts',(82.3786909663846,90.4575188856777,-44.5191339460006));
#29359=CARTESIAN_POINT('Ctrl Pts',(82.4017099229338,90.4567763000893,-44.4956879217446));
#29360=CARTESIAN_POINT('Ctrl Pts',(82.4252481380671,90.4560108545877,-44.4714556472646));
#29361=CARTESIAN_POINT('Ctrl Pts',(82.4433812869923,90.4554211778771,-44.4527878154237));
#29362=CARTESIAN_POINT('Ctrl Pts',(82.4618231621645,90.454817953942,-44.4336539857978));
#29363=CARTESIAN_POINT('Ctrl Pts',(82.4801358078129,90.4542160968925,-44.4145006579325));
#29364=CARTESIAN_POINT('Ctrl Pts',(82.5227788591772,90.4528146051818,-44.3698999836424));
#29365=CARTESIAN_POINT('Ctrl Pts',(82.5647320081472,90.4514100384401,-44.3252014504365));
#29366=CARTESIAN_POINT('Ctrl Pts',(82.6064729029053,90.4499865991274,-44.2799023218904));
#29367=CARTESIAN_POINT('Ctrl Pts',(82.64016023156,90.4488378008511,-44.2433432917126));
#29368=CARTESIAN_POINT('Ctrl Pts',(82.6737086549829,90.4476766878995,-44.2063923628037));
#29369=CARTESIAN_POINT('Ctrl Pts',(82.7073509741836,90.4464944318407,-44.1687685816529));
#29370=CARTESIAN_POINT('Ctrl Pts',(82.7213838734436,90.4460012886637,-44.1530749332002));
#29371=CARTESIAN_POINT('Ctrl Pts',(82.7354354266969,90.4455043712373,-44.1372611741064));
#29372=CARTESIAN_POINT('Ctrl Pts',(82.749511377952,90.4450033816293,-44.1213178230626));
#29373=CARTESIAN_POINT('Ctrl Pts',(82.8263228526079,90.4422695166223,-44.0343160792771));
#29374=CARTESIAN_POINT('Ctrl Pts',(82.9037889036455,90.439416740231,-43.943530133358));
#29375=CARTESIAN_POINT('Ctrl Pts',(82.981341732561,90.4364504357327,-43.849131301193));
#29376=CARTESIAN_POINT('Ctrl Pts',(83.0337547097795,90.4344457009955,-43.7853331920987));
#29377=CARTESIAN_POINT('Ctrl Pts',(83.0862076266287,90.4323891419087,-43.7198858396194));
#29378=CARTESIAN_POINT('Ctrl Pts',(83.1385306552891,90.430282812478,-43.6528546098414));
#29379=CARTESIAN_POINT('Ctrl Pts',(83.1735985329273,90.4288711108881,-43.6079290192558));
#29380=CARTESIAN_POINT('Ctrl Pts',(83.208607444991,90.427437089317,-43.5622931239213));
#29381=CARTESIAN_POINT('Ctrl Pts',(83.2435099335523,90.4259813518287,-43.5159661474075));
#29382=CARTESIAN_POINT('Ctrl Pts',(83.3259177662011,90.422544228109,-43.4065840980169));
#29383=CARTESIAN_POINT('Ctrl Pts',(83.4077564350913,90.4189852496576,-43.29332417824));
#29384=CARTESIAN_POINT('Ctrl Pts',(83.4887451126308,90.4152975188105,-43.1759668787814));
#29385=CARTESIAN_POINT('Ctrl Pts',(83.5494866207854,90.4125317206753,-43.0879489041874));
#29386=CARTESIAN_POINT('Ctrl Pts',(83.6097490905273,90.4096934991029,-42.9976261466942));
#29387=CARTESIAN_POINT('Ctrl Pts',(83.6693949862779,90.4067799875799,-42.904907383189));
#29388=CARTESIAN_POINT('Ctrl Pts',(83.7234687809378,90.4041386554003,-42.8208503778275));
#29389=CARTESIAN_POINT('Ctrl Pts',(83.7770389770228,90.4014352580488,-42.734818228062));
#29390=CARTESIAN_POINT('Ctrl Pts',(83.8299706533331,90.3986687762774,-42.6467784976245));
#29391=CARTESIAN_POINT('Ctrl Pts',(83.8910839447815,90.3954746811992,-42.5451305227199));
#29392=CARTESIAN_POINT('Ctrl Pts',(83.9513446903669,90.3921965677747,-42.4408087718185));
#29393=CARTESIAN_POINT('Ctrl Pts',(84.0105259009309,90.3888334418034,-42.3337816057649));
#29394=CARTESIAN_POINT('Ctrl Pts',(84.0531896527766,90.3864089633161,-42.2566256907416));
#29395=CARTESIAN_POINT('Ctrl Pts',(84.0952920907614,90.3839403096535,-42.1780639574808));
#29396=CARTESIAN_POINT('Ctrl Pts',(84.1367435795562,90.3814272049903,-42.0980876281962));
#29397=CARTESIAN_POINT('Ctrl Pts',(84.1527917053156,90.3804542454934,-42.0671244414097));
#29398=CARTESIAN_POINT('Ctrl Pts',(84.1687425735606,90.3794746020686,-42.035948547198));
#29399=CARTESIAN_POINT('Ctrl Pts',(84.1845895806071,90.378488339811,-42.00456201713));
#29400=CARTESIAN_POINT('Ctrl Pts',(84.2600108835683,90.3737943818722,-41.8551828323913));
#29401=CARTESIAN_POINT('Ctrl Pts',(84.3330755270553,90.3689508208155,-41.7010427205006));
#29402=CARTESIAN_POINT('Ctrl Pts',(84.4032802675315,90.3639574529505,-41.542135199278));
#29403=CARTESIAN_POINT('Ctrl Pts',(84.4721628438528,90.35905812506,-41.3862203795035));
#29404=CARTESIAN_POINT('Ctrl Pts',(84.5382922173922,90.3540145744922,-41.2257158581955));
#29405=CARTESIAN_POINT('Ctrl Pts',(84.601163125487,90.3488278247653,-41.0606542075028));
#29406=CARTESIAN_POINT('Ctrl Pts',(84.662903243804,90.343734363393,-40.8985613389218));
#29407=CARTESIAN_POINT('Ctrl Pts',(84.7215010514864,90.3385028027087,-40.7320736370455));
#29408=CARTESIAN_POINT('Ctrl Pts',(84.7764490019321,90.3331353715392,-40.5612620314252));
#29409=CARTESIAN_POINT('Ctrl Pts',(84.8269389976857,90.3282034027441,-40.4043084567698));
#29410=CARTESIAN_POINT('Ctrl Pts',(84.8743470839946,90.3231567231785,-40.2437043591227));
#29411=CARTESIAN_POINT('Ctrl Pts',(84.9182571189585,90.3179980894806,-40.0795374649548));
#29412=CARTESIAN_POINT('Ctrl Pts',(84.9657489611199,90.3124186583197,-39.9019792317995));
#29413=CARTESIAN_POINT('Ctrl Pts',(85.0091487063456,90.3067082600834,-39.7202531396165));
#29414=CARTESIAN_POINT('Ctrl Pts',(85.0478980162733,90.3008723453176,-39.5345326450392));
#29415=CARTESIAN_POINT('Ctrl Pts',(85.0850792845582,90.2952725884962,-39.3563275738321));
#29416=CARTESIAN_POINT('Ctrl Pts',(85.117978756508,90.289557270717,-39.1744449235155));
#29417=CARTESIAN_POINT('Ctrl Pts',(85.146079278668,90.2837326098537,-38.9890825699344));
#29418=CARTESIAN_POINT('Ctrl Pts',(85.1738622929071,90.2779737618585,-38.8058146263849));
#29419=CARTESIAN_POINT('Ctrl Pts',(85.1969541934891,90.2721080239106,-38.6191450473249));
#29420=CARTESIAN_POINT('Ctrl Pts',(85.2148319812855,90.2661428238805,-38.4293102152008));
#29421=CARTESIAN_POINT('Ctrl Pts',(85.2324433552757,90.2602665169317,-38.2423042912595));
#29422=CARTESIAN_POINT('Ctrl Pts',(85.2449948466343,90.254293687576,-38.0522266656441));
#29423=CARTESIAN_POINT('Ctrl Pts',(85.2519639705879,90.2482328669178,-37.8593488297995));
#29424=CARTESIAN_POINT('Ctrl Pts',(85.2531363842665,90.2472132568362,-37.8269010480505));
#29425=CARTESIAN_POINT('Ctrl Pts',(85.2541507579593,90.2461911598691,-37.7943741243613));
#29426=CARTESIAN_POINT('Ctrl Pts',(85.2550045405387,90.2451666207738,-37.7617694830788));
#29427=CARTESIAN_POINT('Origin',(-75.2584312907832,0.,-37.5));
#29428=CARTESIAN_POINT('',(-75.2584312907832,240.,-47.5));
#29429=CARTESIAN_POINT('Origin',(-75.2584312907832,240.,-37.5));
#29430=CARTESIAN_POINT('',(-75.2584312907832,159.44882793058,-47.5));
#29431=CARTESIAN_POINT('',(-75.2584312907832,1.84329993978217E-14,-47.5));
#29432=CARTESIAN_POINT('Ctrl Pts',(-75.2584312907836,159.44882793058,-47.5));
#29433=CARTESIAN_POINT('Ctrl Pts',(-75.5044929966972,159.44882793058,-47.5));
#29434=CARTESIAN_POINT('Ctrl Pts',(-75.7519136456977,159.449125006638,-47.4905459358818));
#29435=CARTESIAN_POINT('Ctrl Pts',(-75.9999887090666,159.449721954745,-47.4715488287881));
#29436=CARTESIAN_POINT('Ctrl Pts',(-76.2500374811807,159.450323652229,-47.4524005789076));
#29437=CARTESIAN_POINT('Ctrl Pts',(-76.5007510670797,159.451230013316,-47.4235568010094));
#29438=CARTESIAN_POINT('Ctrl Pts',(-76.7513642843993,159.45244296405,-47.3849562012135));
#29439=CARTESIAN_POINT('Ctrl Pts',(-76.899660288078,159.453160706508,-47.362114969013));
#29440=CARTESIAN_POINT('Ctrl Pts',(-77.047917965262,159.453985767363,-47.3358584666263));
#29441=CARTESIAN_POINT('Ctrl Pts',(-77.1959798856218,159.454918443739,-47.3061772384406));
#29442=CARTESIAN_POINT('Ctrl Pts',(-77.4510633005001,159.45652527333,-47.2550419497383));
#29443=CARTESIAN_POINT('Ctrl Pts',(-77.7055793061623,159.458451595558,-47.1937392180844));
#29444=CARTESIAN_POINT('Ctrl Pts',(-77.9587114086005,159.460698835821,-47.1222236819923));
#29445=CARTESIAN_POINT('Ctrl Pts',(-78.2096243497316,159.462926374953,-47.0513351090906));
#29446=CARTESIAN_POINT('Ctrl Pts',(-78.4591776040786,159.465469230735,-46.9704119886486));
#29447=CARTESIAN_POINT('Ctrl Pts',(-78.7065260653644,159.46832844414,-46.8794211930307));
#29448=CARTESIAN_POINT('Ctrl Pts',(-78.8302413732628,159.469758525673,-46.8339106843448));
#29449=CARTESIAN_POINT('Ctrl Pts',(-78.953400494404,159.471267691822,-46.7858834092986));
#29450=CARTESIAN_POINT('Ctrl Pts',(-79.0759087606075,159.472856251229,-46.7353295457681));
#29451=CARTESIAN_POINT('Ctrl Pts',(-79.2801070657892,159.475504081849,-46.6510657358781));
#29452=CARTESIAN_POINT('Ctrl Pts',(-79.4825042108731,159.478372524678,-46.5597812256912));
#29453=CARTESIAN_POINT('Ctrl Pts',(-79.682642906994,159.481463539726,-46.4614136404067));
#29454=CARTESIAN_POINT('Ctrl Pts',(-79.7624758185911,159.482696508342,-46.422175997251));
#29455=CARTESIAN_POINT('Ctrl Pts',(-79.8419514890724,159.483964938407,-46.3818098389702));
#29456=CARTESIAN_POINT('Ctrl Pts',(-79.9210298265037,159.485268819702,-46.3403154908323));
#29457=CARTESIAN_POINT('Ctrl Pts',(-80.0839880394382,159.487955752339,-46.2548073094634));
#29458=CARTESIAN_POINT('Ctrl Pts',(-80.2452427566802,159.490793078888,-46.1645130349523));
#29459=CARTESIAN_POINT('Ctrl Pts',(-80.4043087437755,159.493777635147,-46.0695333639352));
#29460=CARTESIAN_POINT('Ctrl Pts',(-80.4903787876506,159.495392567999,-46.0181401993689));
#29461=CARTESIAN_POINT('Ctrl Pts',(-80.5758081547266,159.49705058546,-45.9653759224391));
#29462=CARTESIAN_POINT('Ctrl Pts',(-80.6605214064389,159.498751032743,-45.9112613708847));
#29463=CARTESIAN_POINT('Ctrl Pts',(-80.770008149482,159.500948757786,-45.841321593091));
#29464=CARTESIAN_POINT('Ctrl Pts',(-80.8782938183332,159.503217120284,-45.7691338689923));
#29465=CARTESIAN_POINT('Ctrl Pts',(-80.9854662994166,159.505560287026,-45.6945655958661));
#29466=CARTESIAN_POINT('Ctrl Pts',(-81.0987216044833,159.508036445658,-45.6157650265796));
#29467=CARTESIAN_POINT('Ctrl Pts',(-81.2107345715137,159.51059613626,-45.5343061596084));
#29468=CARTESIAN_POINT('Ctrl Pts',(-81.3215776326816,159.513245457006,-45.4499949283878));
#29469=CARTESIAN_POINT('Ctrl Pts',(-81.3493141341918,159.513908402328,-45.4288975446865));
#29470=CARTESIAN_POINT('Ctrl Pts',(-81.3769772060964,159.514576965737,-45.4076213725819));
#29471=CARTESIAN_POINT('Ctrl Pts',(-81.4045676222254,159.515251254332,-45.3861630037654));
#29472=CARTESIAN_POINT('Ctrl Pts',(-81.4289423828038,159.515846954774,-45.3672056020408));
#29473=CARTESIAN_POINT('Ctrl Pts',(-81.4532604341466,159.516447123729,-45.3481059956166));
#29474=CARTESIAN_POINT('Ctrl Pts',(-81.477522615089,159.517051818033,-45.3288623757576));
#29475=CARTESIAN_POINT('Ctrl Pts',(-81.5391098121723,159.518586775974,-45.2800143100514));
#29476=CARTESIAN_POINT('Ctrl Pts',(-81.6003357622198,159.52015103903,-45.2302336509509));
#29477=CARTESIAN_POINT('Ctrl Pts',(-81.660766904453,159.521731868647,-45.1798775274222));
#29478=CARTESIAN_POINT('Ctrl Pts',(-81.7216714953547,159.523325083297,-45.1291268881064));
#29479=CARTESIAN_POINT('Ctrl Pts',(-81.7817686385023,159.524935120127,-45.0777918906552));
#29480=CARTESIAN_POINT('Ctrl Pts',(-81.840648861019,159.526547670643,-45.0262784285685));
#29481=CARTESIAN_POINT('Ctrl Pts',(-81.848343621743,159.526758406776,-45.0195463927867));
#29482=CARTESIAN_POINT('Ctrl Pts',(-81.8560176483956,159.526969184148,-45.0128113628171));
#29483=CARTESIAN_POINT('Ctrl Pts',(-81.863670071522,159.527179969323,-45.0060742922837));
#29484=CARTESIAN_POINT('Ctrl Pts',(-81.8953743699625,159.528053260825,-44.9781623366481));
#29485=CARTESIAN_POINT('Ctrl Pts',(-81.9267100512609,159.528927773515,-44.9502190413975));
#29486=CARTESIAN_POINT('Ctrl Pts',(-81.9584009059803,159.529824740132,-44.9215877453451));
#29487=CARTESIAN_POINT('Ctrl Pts',(-81.9888385658901,159.530686236772,-44.8940886557895));
#29488=CARTESIAN_POINT('Ctrl Pts',(-82.0196038796307,159.531568450548,-44.8659547768628));
#29489=CARTESIAN_POINT('Ctrl Pts',(-82.0513075955662,159.532491238207,-44.8365710755304));
#29490=CARTESIAN_POINT('Ctrl Pts',(-82.0743559872277,159.533162098728,-44.8152093191309));
#29491=CARTESIAN_POINT('Ctrl Pts',(-82.0978964317238,159.533853652894,-44.7931818706124));
#29492=CARTESIAN_POINT('Ctrl Pts',(-82.1209269368763,159.53453662839,-44.7714216383689));
#29493=CARTESIAN_POINT('Ctrl Pts',(-82.1452434100172,159.535257739594,-44.7484463671197));
#29494=CARTESIAN_POINT('Ctrl Pts',(-82.1689912385635,159.535969288421,-44.7257689527264));
#29495=CARTESIAN_POINT('Ctrl Pts',(-82.1910333224924,159.536635414924,-44.7045321878891));
#29496=CARTESIAN_POINT('Ctrl Pts',(-82.2067293044348,159.537109757985,-44.6894096668752));
#29497=CARTESIAN_POINT('Ctrl Pts',(-82.2215613805201,159.537561034407,-44.6750187488895));
#29498=CARTESIAN_POINT('Ctrl Pts',(-82.2351301325283,159.537975941598,-44.6617833487469));
#29499=CARTESIAN_POINT('Ctrl Pts',(-82.2538755943453,159.538549142943,-44.6434984182053));
#29500=CARTESIAN_POINT('Ctrl Pts',(-82.2702147555702,159.539054084185,-44.6274231647319));
#29501=CARTESIAN_POINT('Ctrl Pts',(-82.2853052935046,159.539524025199,-44.6124940773242));
#29502=CARTESIAN_POINT('Ctrl Pts',(-82.3016197108534,159.540032079575,-44.5963542045333));
#29503=CARTESIAN_POINT('Ctrl Pts',(-82.3164743703612,159.540499241781,-44.5815534574852));
#29504=CARTESIAN_POINT('Ctrl Pts',(-82.3312901143528,159.540968912052,-44.5667042836697));
#29505=CARTESIAN_POINT('Ctrl Pts',(-82.3398139752769,159.541239124879,-44.558161189748));
#29506=CARTESIAN_POINT('Ctrl Pts',(-82.3483242707946,159.541510190056,-44.5496013606229));
#29507=CARTESIAN_POINT('Ctrl Pts',(-82.357086167331,159.541790544398,-44.5407550874996));
#29508=CARTESIAN_POINT('Ctrl Pts',(-82.378595488801,159.542478778008,-44.519038632434));
#29509=CARTESIAN_POINT('Ctrl Pts',(-82.4016150358484,159.543221608038,-44.4955924000762));
#29510=CARTESIAN_POINT('Ctrl Pts',(-82.4251538548133,159.543987529467,-44.4713599325117));
#29511=CARTESIAN_POINT('Ctrl Pts',(-82.4432862732033,159.544577533911,-44.4526931828691));
#29512=CARTESIAN_POINT('Ctrl Pts',(-82.4617273852161,159.545181221152,-44.4335605059342));
#29513=CARTESIAN_POINT('Ctrl Pts',(-82.4800392866175,159.545783713798,-44.4144083429905));
#29514=CARTESIAN_POINT('Ctrl Pts',(-82.5226506574261,159.547185700243,-44.3698417030177));
#29515=CARTESIAN_POINT('Ctrl Pts',(-82.5645732026191,159.548589965017,-44.3251773635225));
#29516=CARTESIAN_POINT('Ctrl Pts',(-82.6062835204293,159.550012670504,-44.2799137263419));
#29517=CARTESIAN_POINT('Ctrl Pts',(-82.6469608487544,159.551400141548,-44.2357710794516));
#29518=CARTESIAN_POINT('Ctrl Pts',(-82.6874363296422,159.552805157709,-44.1910582449619));
#29519=CARTESIAN_POINT('Ctrl Pts',(-82.7281167326767,159.554243716916,-44.1452779451989));
#29520=CARTESIAN_POINT('Ctrl Pts',(-82.8049628341224,159.556961184259,-44.0587980360199));
#29521=CARTESIAN_POINT('Ctrl Pts',(-82.8825200756375,159.55979848304,-43.9685046451782));
#29522=CARTESIAN_POINT('Ctrl Pts',(-82.9602154659839,159.562750333037,-43.8745658089613));
#29523=CARTESIAN_POINT('Ctrl Pts',(-83.013492196352,159.564774454618,-43.8101507384416));
#29524=CARTESIAN_POINT('Ctrl Pts',(-83.066834172287,159.566852408289,-43.7440225308012));
#29525=CARTESIAN_POINT('Ctrl Pts',(-83.1200622394652,159.568982077892,-43.6762485299996));
#29526=CARTESIAN_POINT('Ctrl Pts',(-83.157422649794,159.570476878182,-43.6286784299788));
#29527=CARTESIAN_POINT('Ctrl Pts',(-83.1947269329222,159.571997145022,-43.580297889696));
#29528=CARTESIAN_POINT('Ctrl Pts',(-83.2319151507012,159.573542058399,-43.5311330050178));
#29529=CARTESIAN_POINT('Ctrl Pts',(-83.3153378934782,159.577007696683,-43.4208435162194));
#29530=CARTESIAN_POINT('Ctrl Pts',(-83.3981906345598,159.580597713574,-43.3065958379677));
#29531=CARTESIAN_POINT('Ctrl Pts',(-83.4801846879901,159.5843192548,-43.188162566601));
#29532=CARTESIAN_POINT('Ctrl Pts',(-83.5416802280629,159.587110410719,-43.0993376130759));
#29533=CARTESIAN_POINT('Ctrl Pts',(-83.6026917998657,159.589975549402,-43.0081582531212));
#29534=CARTESIAN_POINT('Ctrl Pts',(-83.6630777234209,159.592917641462,-42.9145299506956));
#29535=CARTESIAN_POINT('Ctrl Pts',(-83.7129070065346,159.595345398291,-42.8372697066795));
#29536=CARTESIAN_POINT('Ctrl Pts',(-83.7623127357811,159.597825703203,-42.7583371873632));
#29537=CARTESIAN_POINT('Ctrl Pts',(-83.8111916271527,159.600359438026,-42.6777043297234));
#29538=CARTESIAN_POINT('Ctrl Pts',(-83.8756034596731,159.603698353834,-42.5714476210259));
#29539=CARTESIAN_POINT('Ctrl Pts',(-83.9390985669602,159.607129947952,-42.4622415441202));
#29540=CARTESIAN_POINT('Ctrl Pts',(-84.0014146642921,159.6106554007,-42.3500485368232));
#29541=CARTESIAN_POINT('Ctrl Pts',(-84.0450850349602,159.613125995535,-42.2714250282145));
#29542=CARTESIAN_POINT('Ctrl Pts',(-84.0881760444728,159.615642677858,-42.1913348445127));
#29543=CARTESIAN_POINT('Ctrl Pts',(-84.1305923492806,159.618205747479,-42.1097684446144));
#29544=CARTESIAN_POINT('Ctrl Pts',(-84.1487026335176,159.619300088901,-42.0749424338848));
#29545=CARTESIAN_POINT('Ctrl Pts',(-84.166690288514,159.620402911927,-42.0398465070395));
#29546=CARTESIAN_POINT('Ctrl Pts',(-84.1845462065639,159.621514144303,-42.0044829633969));
#29547=CARTESIAN_POINT('Ctrl Pts',(-84.2599717365916,159.626208122553,-41.8551031322711));
#29548=CARTESIAN_POINT('Ctrl Pts',(-84.333040733065,159.631051713688,-41.700962063184));
#29549=CARTESIAN_POINT('Ctrl Pts',(-84.4032498067652,159.636045122467,-41.5420532399127));
#29550=CARTESIAN_POINT('Ctrl Pts',(-84.4721370690552,159.640944521394,-41.3861361595131));
#29551=CARTESIAN_POINT('Ctrl Pts',(-84.5382710748409,159.645988155247,-41.2256289877492));
#29552=CARTESIAN_POINT('Ctrl Pts',(-84.6011464057566,159.651175001698,-41.0605642589486));
#29553=CARTESIAN_POINT('Ctrl Pts',(-84.6628912510419,159.656268589707,-40.8984673603171));
#29554=CARTESIAN_POINT('Ctrl Pts',(-84.7214935446974,159.661500291702,-40.7319751613963));
#29555=CARTESIAN_POINT('Ctrl Pts',(-84.7764455742906,159.66686788014,-40.56115855092));
#29556=CARTESIAN_POINT('Ctrl Pts',(-84.8269145891402,159.671797577961,-40.4042772470904));
#29557=CARTESIAN_POINT('Ctrl Pts',(-84.8743043672461,159.67684188757,-40.243748570273));
#29558=CARTESIAN_POINT('Ctrl Pts',(-84.9181992481651,159.681998057865,-40.0796600707165));
#29559=CARTESIAN_POINT('Ctrl Pts',(-84.9656993514415,159.687577720378,-39.9020944750887));
#29560=CARTESIAN_POINT('Ctrl Pts',(-85.0091068029723,159.693288377081,-39.7203601575289));
#29561=CARTESIAN_POINT('Ctrl Pts',(-85.0478630187395,159.699124573879,-39.5346306876601));
#29562=CARTESIAN_POINT('Ctrl Pts',(-85.0850539656626,159.704725060949,-39.3564023772021));
#29563=CARTESIAN_POINT('Ctrl Pts',(-85.1179616764834,159.710441149656,-39.1744951931199));
#29564=CARTESIAN_POINT('Ctrl Pts',(-85.1460686777044,159.716266617404,-38.9891071614574));
#29565=CARTESIAN_POINT('Ctrl Pts',(-85.1738586701885,159.722026381801,-38.8058100545888));
#29566=CARTESIAN_POINT('Ctrl Pts',(-85.1969556353144,159.7278930757,-38.6191100536163));
#29567=CARTESIAN_POINT('Ctrl Pts',(-85.2148362519157,159.733859265909,-38.4292437103118));
#29568=CARTESIAN_POINT('Ctrl Pts',(-85.2324509508742,159.739736727901,-38.2422010286063));
#29569=CARTESIAN_POINT('Ctrl Pts',(-85.2450032881272,159.745710751414,-38.0520854004905));
#29570=CARTESIAN_POINT('Ctrl Pts',(-85.251970442957,159.751772799221,-37.859168512184));
#29571=CARTESIAN_POINT('Ctrl Pts',(-85.2531401279116,159.752790529743,-37.8267805450364));
#29572=CARTESIAN_POINT('Ctrl Pts',(-85.2541523394459,159.753810737915,-37.7943137298242));
#29573=CARTESIAN_POINT('Ctrl Pts',(-85.2550045405387,159.754833379226,-37.7617694830788));
#29574=CARTESIAN_POINT('Origin',(83.5185657895723,125.,7.1898));
#29575=CARTESIAN_POINT('',(83.5185657895723,240.,7.64699991740027));
#29576=CARTESIAN_POINT('',(83.5185657895723,125.,7.64699991740028));
#29577=CARTESIAN_POINT('',(83.9754871664968,240.,7.20575444298869));
#29578=CARTESIAN_POINT('',(83.9754871664968,10.,7.20575444298869));
#29579=CARTESIAN_POINT('Origin',(83.5185657895723,240.,7.1898));
#29580=CARTESIAN_POINT('Origin',(84.1601893001884,125.,1.91604590855933));
#29581=CARTESIAN_POINT('',(84.1601893001884,240.,1.91604590855933));
#29582=CARTESIAN_POINT('',(84.1601893001884,10.,1.91604590855933));
#29583=CARTESIAN_POINT('',(83.9754871664968,240.,7.20575444298869));
#29584=CARTESIAN_POINT('Origin',(84.6171108422431,125.,1.93200035731506));
#29585=CARTESIAN_POINT('',(84.6171108373923,240.,1.47480030684393));
#29586=CARTESIAN_POINT('',(84.6171108422431,125.,1.4748002059645));
#29587=CARTESIAN_POINT('Origin',(84.6171108422431,240.,1.93200035731506));
#29588=CARTESIAN_POINT('Origin',(89.3545916052559,125.,7.1898));
#29589=CARTESIAN_POINT('',(89.3545915889954,240.,7.64700022691233));
#29590=CARTESIAN_POINT('',(89.3545915894617,10.,7.64700022691233));
#29591=CARTESIAN_POINT('Origin',(89.3545916052559,240.,7.1898));
#29592=CARTESIAN_POINT('Ctrl Pts',(75.,250.255004540538,-37.7617694830787));
#29593=CARTESIAN_POINT('Ctrl Pts',(85.2550045405569,250.255004540557,-37.7617694830787));
#29594=CARTESIAN_POINT('Ctrl Pts',(85.2550045405383,240.,-37.7617694830787));
#29595=CARTESIAN_POINT('Ctrl Pts',(75.,250.,-47.4999999999998));
#29596=CARTESIAN_POINT('Ctrl Pts',(85.0000000000177,250.000000000018,-47.4999999999997));
#29597=CARTESIAN_POINT('Ctrl Pts',(84.9999999999996,240.,-47.4999999999998));
#29598=CARTESIAN_POINT('Ctrl Pts',(75.,240.258431290783,-47.5000000000004));
#29599=CARTESIAN_POINT('Ctrl Pts',(75.2584312907835,240.258431290783,-47.5000000000004));
#29600=CARTESIAN_POINT('Ctrl Pts',(75.258431290783,240.,-47.5000000000004));
#29601=CARTESIAN_POINT('',(75.,240.258431290783,-47.5));
#29602=CARTESIAN_POINT('',(75.,250.255004540539,-37.7617694830788));
#29603=CARTESIAN_POINT('Origin',(75.,240.258431290783,-37.5));
#29604=CARTESIAN_POINT('',(85.2550045405388,240.,-37.7617694830788));
#29605=CARTESIAN_POINT('Origin',(75.,240.,-37.7617694830787));
#29606=CARTESIAN_POINT('',(75.2584312907832,240.,-47.5));
#29607=CARTESIAN_POINT('Origin',(75.2584312907832,240.,-37.5));
#29608=CARTESIAN_POINT('Origin',(75.,240.,-47.5));
#29609=CARTESIAN_POINT('Origin',(37.5,240.258431290783,-37.5));
#29610=CARTESIAN_POINT('',(-75.,240.258431290783,-47.5));
#29611=CARTESIAN_POINT('',(-75.,250.255004540539,-37.7617694830788));
#29612=CARTESIAN_POINT('Origin',(-75.,240.258431290783,-37.5));
#29613=CARTESIAN_POINT('',(37.5,250.255004540539,-37.7617694830788));
#29614=CARTESIAN_POINT('',(37.5,240.258431290783,-47.5));
#29615=CARTESIAN_POINT('Ctrl Pts',(-85.2550045405387,239.99999999173,-37.7617694830787));
#29616=CARTESIAN_POINT('Ctrl Pts',(-85.2550045488208,250.255004549028,-37.7617694830787));
#29617=CARTESIAN_POINT('Ctrl Pts',(-74.999999991523,250.255004540538,-37.7617694830787));
#29618=CARTESIAN_POINT('Ctrl Pts',(-84.9999999999999,239.999999991936,-47.5000000000048));
#29619=CARTESIAN_POINT('Ctrl Pts',(-85.000000008076,250.000000008278,-47.5000000000047));
#29620=CARTESIAN_POINT('Ctrl Pts',(-74.9999999917341,250.,-47.5000000000048));
#29621=CARTESIAN_POINT('Ctrl Pts',(-75.2584312907783,239.999999999803,-47.5));
#29622=CARTESIAN_POINT('Ctrl Pts',(-75.258431290987,240.258431290992,-47.5));
#29623=CARTESIAN_POINT('Ctrl Pts',(-74.9999999997984,240.258431290778,-47.5));
#29624=CARTESIAN_POINT('Origin',(-75.,240.,-37.7617694830787));
#29625=CARTESIAN_POINT('Origin',(-75.,240.,-47.5));
#29626=CARTESIAN_POINT('Origin',(75.,240.,1.93200035731506));
#29627=CARTESIAN_POINT('',(75.,249.617110804771,1.47480035728364));
#29628=CARTESIAN_POINT('Origin',(75.,240.,1.47480035728365));
#29629=CARTESIAN_POINT('',(75.,249.160189300188,1.91604590855933));
#29630=CARTESIAN_POINT('Origin',(75.,249.617110842243,1.93200035731506));
#29631=CARTESIAN_POINT('Origin',(75.,240.,1.91604590855933));
#29632=CARTESIAN_POINT('Origin',(75.,240.,4.56090017577401));
#29633=CARTESIAN_POINT('',(75.,248.975487166497,7.20575444298869));
#29634=CARTESIAN_POINT('',(75.,248.975487166497,7.20575444298869));
#29635=CARTESIAN_POINT('Origin',(75.,240.,7.20575444298869));
#29636=CARTESIAN_POINT('Origin',(75.,249.617110842243,1.93200035731506));
#29637=CARTESIAN_POINT('',(-75.,249.617110804775,1.47480035728364));
#29638=CARTESIAN_POINT('',(75.,249.617110804219,1.47480035728364));
#29639=CARTESIAN_POINT('',(-75.,249.160189300188,1.91604590855932));
#29640=CARTESIAN_POINT('Origin',(-75.,249.617110842243,1.93200035731506));
#29641=CARTESIAN_POINT('',(75.,249.160189300188,1.91604590855933));
#29642=CARTESIAN_POINT('Origin',(75.,249.160189300188,1.91604590855933));
#29643=CARTESIAN_POINT('',(-75.,248.975487166497,7.20575444298868));
#29644=CARTESIAN_POINT('',(-75.,248.975487166497,7.20575444298868));
#29645=CARTESIAN_POINT('',(75.,248.975487166497,7.20575444298869));
#29646=CARTESIAN_POINT('Origin',(-75.,240.,1.93200035731506));
#29647=CARTESIAN_POINT('Origin',(-75.,240.,1.47480035728364));
#29648=CARTESIAN_POINT('Origin',(-75.,240.,1.91604590855932));
#29649=CARTESIAN_POINT('Origin',(-88.2560248310165,240.,1.47480005464535));
#29650=CARTESIAN_POINT('',(-75.,253.25602483179,1.47480005464535));
#29651=CARTESIAN_POINT('Origin',(-75.,240.,1.47480005464535));
#29652=CARTESIAN_POINT('',(75.,253.25602483179,1.47480005464536));
#29653=CARTESIAN_POINT('Origin',(75.,240.,1.47480005464536));
#29654=CARTESIAN_POINT('',(75.,253.256024831017,1.47480005464536));
#29655=CARTESIAN_POINT('Origin',(75.,240.,4.56090003128243));
#29656=CARTESIAN_POINT('',(75.,253.712946346953,1.91604376992089));
#29657=CARTESIAN_POINT('',(75.,253.897669900569,7.20575629264398));
#29658=CARTESIAN_POINT('',(75.,253.89766990057,7.20575629264397));
#29659=CARTESIAN_POINT('Origin',(75.,240.,1.9160437699209));
#29660=CARTESIAN_POINT('Origin',(75.,240.,7.20575629264398));
#29661=CARTESIAN_POINT('Origin',(75.,253.89766990057,7.20575629264397));
#29662=CARTESIAN_POINT('',(-75.,253.712946346953,1.91604376992089));
#29663=CARTESIAN_POINT('',(-75.,253.897669900569,7.20575629264397));
#29664=CARTESIAN_POINT('',(-75.,253.89766990057,7.20575629264396));
#29665=CARTESIAN_POINT('',(75.,253.712946346953,1.91604376992089));
#29666=CARTESIAN_POINT('',(75.,253.897669900569,7.20575629264398));
#29667=CARTESIAN_POINT('Origin',(-75.,240.,4.56090003128242));
#29668=CARTESIAN_POINT('Origin',(-75.,240.,1.91604376992089));
#29669=CARTESIAN_POINT('Origin',(-75.,240.,7.20575629264397));
#29670=CARTESIAN_POINT('Origin',(-75.,240.,4.560900175774));
#29671=CARTESIAN_POINT('Origin',(-75.,240.,7.20575444298868));
#29672=CARTESIAN_POINT('Origin',(75.,240.,1.93200005464538));
#29673=CARTESIAN_POINT('Origin',(75.,253.256024869041,1.93200005464538));
#29674=CARTESIAN_POINT('Origin',(75.,240.,7.1898));
#29675=CARTESIAN_POINT('',(75.,254.354591588974,7.64700022691233));
#29676=CARTESIAN_POINT('Origin',(75.,240.,7.64700022691233));
#29677=CARTESIAN_POINT('Origin',(75.,254.354591605256,7.1898));
#29678=CARTESIAN_POINT('Origin',(75.,240.,3.74790229680718));
#29679=CARTESIAN_POINT('',(75.,256.150239135295,-0.150959565936795));
#29680=CARTESIAN_POINT('Origin',(75.,240.,-0.150959494417091));
#29681=CARTESIAN_POINT('',(75.,256.42254920638,7.64700017441426));
#29682=CARTESIAN_POINT('',(75.,256.422547832347,7.64700017509568));
#29683=CARTESIAN_POINT('Origin',(75.,240.,7.64700017509567));
#29684=CARTESIAN_POINT('Origin',(75.,240.,-0.11650609651606));
#29685=CARTESIAN_POINT('',(90.1602405269768,240.,-1.10710609654118));
#29686=CARTESIAN_POINT('Origin',(90.1602405269766,240.,-0.11650609651606));
#29687=CARTESIAN_POINT('',(75.,255.160240527101,-1.10710609654118));
#29688=CARTESIAN_POINT('Origin',(75.,240.,-1.10710609656632));
#29689=CARTESIAN_POINT('Origin',(75.,255.160240526977,-0.11650609651606));
#29690=CARTESIAN_POINT('Origin',(75.,240.,-2.09770609651712));
#29691=CARTESIAN_POINT('',(87.1798435685378,240.,-1.10710609654171));
#29692=CARTESIAN_POINT('',(86.1895845704056,240.,-2.0716572087109));
#29693=CARTESIAN_POINT('Origin',(87.179843568538,240.,-2.09770609651712));
#29694=CARTESIAN_POINT('',(75.,251.189584570406,-2.0716572087109));
#29695=CARTESIAN_POINT('Origin',(75.,240.,-2.07165716799087));
#29696=CARTESIAN_POINT('',(75.,252.179843568538,-1.10710609654171));
#29697=CARTESIAN_POINT('Origin',(75.,252.179843568538,-2.09770609651712));
#29698=CARTESIAN_POINT('Origin',(75.,240.,-1.10710609656632));
#29699=CARTESIAN_POINT('Origin',(75.,240.,7.1898));
#29700=CARTESIAN_POINT('',(75.,248.518565789572,7.64699991740027));
#29701=CARTESIAN_POINT('Origin',(75.,248.518565789572,7.1898));
#29702=CARTESIAN_POINT('Origin',(75.,240.,7.647));
#29703=CARTESIAN_POINT('Origin',(75.,253.256024869041,1.93200005464538));
#29704=CARTESIAN_POINT('Origin',(-75.,253.256024869041,1.93200005464538));
#29705=CARTESIAN_POINT('Origin',(75.,254.354591605256,7.1898));
#29706=CARTESIAN_POINT('',(-75.,254.354591590347,7.64700022691232));
#29707=CARTESIAN_POINT('',(75.,254.354591589462,7.64700022691233));
#29708=CARTESIAN_POINT('Origin',(-75.,254.354591605256,7.1898));
#29709=CARTESIAN_POINT('Origin',(75.,256.422545827724,7.64700024583572));
#29710=CARTESIAN_POINT('',(-75.,256.150239135295,-0.150959565936804));
#29711=CARTESIAN_POINT('',(75.,256.150237080222,-0.150959494417093));
#29712=CARTESIAN_POINT('',(-75.,256.42254920638,7.64700017441425));
#29713=CARTESIAN_POINT('',(-75.,256.422547832347,7.64700017509567));
#29714=CARTESIAN_POINT('',(75.,256.422547832347,7.64700017509568));
#29715=CARTESIAN_POINT('Origin',(75.,255.160240526977,-0.11650609651606));
#29716=CARTESIAN_POINT('',(-75.,255.160240526977,-1.10710609654119));
#29717=CARTESIAN_POINT('',(75.,255.160240526977,-1.10710609653846));
#29718=CARTESIAN_POINT('Origin',(-75.,255.160240526977,-0.116506096516069));
#29719=CARTESIAN_POINT('Origin',(75.,252.179843568538,-2.09770609651712));
#29720=CARTESIAN_POINT('',(-75.,251.189584570406,-2.07165720871091));
#29721=CARTESIAN_POINT('',(75.,251.189583022417,-2.07165716799087));
#29722=CARTESIAN_POINT('',(-75.,252.179843568538,-1.10710609654172));
#29723=CARTESIAN_POINT('Origin',(-75.,252.179843568538,-2.09770609651713));
#29724=CARTESIAN_POINT('',(75.,252.179843568538,-1.10710609653953));
#29725=CARTESIAN_POINT('Origin',(75.,248.518565789572,7.1898));
#29726=CARTESIAN_POINT('',(-75.,248.518565789572,7.64699991740026));
#29727=CARTESIAN_POINT('Origin',(-75.,248.518565789572,7.1898));
#29728=CARTESIAN_POINT('',(75.,248.518565789572,7.64699991740028));
#29729=CARTESIAN_POINT('Origin',(-75.,240.,1.93200005464538));
#29730=CARTESIAN_POINT('Origin',(-75.,240.,7.1898));
#29731=CARTESIAN_POINT('Origin',(-75.,240.,7.64700022691232));
#29732=CARTESIAN_POINT('Origin',(-75.,240.,3.74790229680678));
#29733=CARTESIAN_POINT('Origin',(-75.,240.,-0.1509594944171));
#29734=CARTESIAN_POINT('Origin',(-75.,240.,7.64700017509567));
#29735=CARTESIAN_POINT('Origin',(-75.,240.,-0.11650609651607));
#29736=CARTESIAN_POINT('Origin',(-75.,240.,-1.10710609656633));
#29737=CARTESIAN_POINT('Origin',(-75.,240.,-2.09770609651713));
#29738=CARTESIAN_POINT('Origin',(-75.,240.,-2.07165716799088));
#29739=CARTESIAN_POINT('Origin',(-75.,240.,-1.10710609656633));
#29740=CARTESIAN_POINT('Origin',(-75.,240.,7.1898));
#29741=CARTESIAN_POINT('Origin',(-75.,240.,7.647));
#29742=CARTESIAN_POINT('Origin',(75.,240.,-47.5001180435356));
#29743=CARTESIAN_POINT('',(85.,240.,-47.5));
#29744=CARTESIAN_POINT('',(75.,250.,-47.5));
#29745=CARTESIAN_POINT('Origin',(3.87090867595404E-16,250.719866078467,
-20.0094235631722));
#29746=CARTESIAN_POINT('',(-75.,250.,-47.5));
#29747=CARTESIAN_POINT('Origin',(-75.,240.,-47.5001180435356));
#29748=CARTESIAN_POINT('Origin',(75.,0.,-47.5));
#29749=CARTESIAN_POINT('',(81.8112939062785,92.4994858112637,-47.5));
#29750=CARTESIAN_POINT('',(103.474485535362,92.4994858112637,-47.5));
#29751=CARTESIAN_POINT('',(-15.5,92.4994858112637,-47.5));
#29752=CARTESIAN_POINT('Ctrl Pts',(81.8052002157625,92.4994858112637,-47.5));
#29753=CARTESIAN_POINT('Ctrl Pts',(81.5968428465501,92.4994784095709,-47.5));
#29754=CARTESIAN_POINT('Ctrl Pts',(81.3874569730353,92.489478685071,-47.5));
#29755=CARTESIAN_POINT('Ctrl Pts',(80.0124885265915,92.3714719113579,-47.5));
#29756=CARTESIAN_POINT('Ctrl Pts',(78.9225684190765,92.0259800675882,-47.5000000000012));
#29757=CARTESIAN_POINT('Ctrl Pts',(77.3234552370742,91.4705149240924,-47.5000000000012));
#29758=CARTESIAN_POINT('Ctrl Pts',(76.2961946450413,91.009681055441,-47.5));
#29759=CARTESIAN_POINT('Ctrl Pts',(75.2668501665359,90.5548913739499,-47.5));
#29760=CARTESIAN_POINT('Ctrl Pts',(75.2626407532787,90.5530316697558,-47.5));
#29761=CARTESIAN_POINT('Ctrl Pts',(75.2584312907832,90.5511720694203,-47.5));
#29762=CARTESIAN_POINT('Origin',(24.7499899432434,0.0483465458770589,-47.5));
#29763=CARTESIAN_POINT('Origin',(-23.9526862231059,0.048346545877061,-47.5));
#29764=CARTESIAN_POINT('',(-81.8052003311087,92.4994858103804,-47.4999999662682));
#29765=CARTESIAN_POINT('Ctrl Pts',(-75.2584312907832,90.5511720694203,-47.5));
#29766=CARTESIAN_POINT('Ctrl Pts',(-75.2626407006408,90.5530316465021,-47.5));
#29767=CARTESIAN_POINT('Ctrl Pts',(-75.2668502191723,90.55489139721,-47.5));
#29768=CARTESIAN_POINT('Ctrl Pts',(-76.2961935038125,91.0096805509779,-47.5));
#29769=CARTESIAN_POINT('Ctrl Pts',(-77.3234546183719,91.4705146969502,-47.5000000000012));
#29770=CARTESIAN_POINT('Ctrl Pts',(-78.922568274857,92.025980024393,-47.5000000000012));
#29771=CARTESIAN_POINT('Ctrl Pts',(-80.0124883628389,92.371471872507,-47.5));
#29772=CARTESIAN_POINT('Ctrl Pts',(-81.3874568575198,92.4894786795669,-47.5));
#29773=CARTESIAN_POINT('Ctrl Pts',(-81.5968427891999,92.4994784095689,-47.5));
#29774=CARTESIAN_POINT('Ctrl Pts',(-81.8052002157626,92.4994858112636,-47.5));
#29775=CARTESIAN_POINT('',(-103.474485535362,92.4994858112637,-47.5));
#29776=CARTESIAN_POINT('',(15.5,92.4994858112637,-47.5));
#29777=CARTESIAN_POINT('',(-105.475020807983,94.4969741717091,-47.5));
#29778=CARTESIAN_POINT('Origin',(-103.47128343387,94.5001713962455,-47.5));
#29779=CARTESIAN_POINT('',(-105.475020807983,155.503025828291,-47.5));
#29780=CARTESIAN_POINT('',(-105.475020807983,47.,-47.5));
#29781=CARTESIAN_POINT('',(-103.474485535362,157.500514188736,-47.5));
#29782=CARTESIAN_POINT('Origin',(-103.47128343387,155.499828603755,-47.5));
#29783=CARTESIAN_POINT('',(-81.8049224068324,157.500514189654,-47.4999999649607));
#29784=CARTESIAN_POINT('',(-90.5,157.500514188736,-47.5));
#29785=CARTESIAN_POINT('Ctrl Pts',(-81.8049222869529,157.500514188737,-47.5));
#29786=CARTESIAN_POINT('Ctrl Pts',(-81.6456111091299,157.50052811733,-47.5));
#29787=CARTESIAN_POINT('Ctrl Pts',(-81.4859042380528,157.506537172531,-47.5));
#29788=CARTESIAN_POINT('Ctrl Pts',(-80.3373565993689,157.58571644898,-47.5));
#29789=CARTESIAN_POINT('Ctrl Pts',(-79.3281514324056,157.848270048353,-47.5000000000036));
#29790=CARTESIAN_POINT('Ctrl Pts',(-77.4048348269314,158.480129803567,-47.5000000000036));
#29791=CARTESIAN_POINT('Ctrl Pts',(-76.4082254875523,158.933387765135,-47.5));
#29792=CARTESIAN_POINT('Ctrl Pts',(-75.26687062882,159.445044942739,-47.5));
#29793=CARTESIAN_POINT('Ctrl Pts',(-75.2626508781886,159.446936522298,-47.5));
#29794=CARTESIAN_POINT('Ctrl Pts',(-75.2584312907832,159.44882793058,-47.5));
#29795=CARTESIAN_POINT('',(75.2584312907832,159.44882793058,-47.5));
#29796=CARTESIAN_POINT('',(75.2584312907832,0.,-47.5));
#29797=CARTESIAN_POINT('',(81.8111764618091,157.500514188737,-47.5));
#29798=CARTESIAN_POINT('Ctrl Pts',(75.2584312907832,159.44882793058,-47.5));
#29799=CARTESIAN_POINT('Ctrl Pts',(75.262650948081,159.446936490969,-47.5));
#29800=CARTESIAN_POINT('Ctrl Pts',(75.2668705589291,159.445044974074,-47.5));
#29801=CARTESIAN_POINT('Ctrl Pts',(76.4082264164062,158.93338734847,-47.5));
#29802=CARTESIAN_POINT('Ctrl Pts',(77.4048352111878,158.480129696911,-47.5000000000036));
#29803=CARTESIAN_POINT('Ctrl Pts',(79.3281511611244,157.848270122777,-47.5000000000036));
#29804=CARTESIAN_POINT('Ctrl Pts',(80.3373563372441,157.58571649851,-47.5));
#29805=CARTESIAN_POINT('Ctrl Pts',(81.4859040769288,157.506537178587,-47.5));
#29806=CARTESIAN_POINT('Ctrl Pts',(81.6456110288613,157.500528117337,-47.5));
#29807=CARTESIAN_POINT('Ctrl Pts',(81.804922286953,157.500514188737,-47.5));
#29808=CARTESIAN_POINT('',(103.474485535362,157.500514188736,-47.5));
#29809=CARTESIAN_POINT('',(90.5,157.500514188736,-47.5));
#29810=CARTESIAN_POINT('',(105.475020807983,155.503025828291,-47.5));
#29811=CARTESIAN_POINT('Origin',(103.47128343387,155.499828603755,-47.5));
#29812=CARTESIAN_POINT('',(105.475020807983,94.4969741717091,-47.5));
#29813=CARTESIAN_POINT('',(105.475020807983,47.,-47.5));
#29814=CARTESIAN_POINT('Origin',(103.47128343387,94.5001713962454,-47.5));
#29815=CARTESIAN_POINT('',(100.501221635153,94.998468221352,-47.4999998490811));
#29816=CARTESIAN_POINT('',(81.7848078251567,94.9984751846566,-47.5000060762398));
#29817=CARTESIAN_POINT('',(104.,94.9984650490386,-47.5));
#29818=CARTESIAN_POINT('',(102.500002377254,96.9972577933091,-47.4999999935206));
#29819=CARTESIAN_POINT('Origin',(100.498785631615,96.9996905076384,-47.5));
#29820=CARTESIAN_POINT('',(102.500002377212,153.002742206709,-47.4999999935206));
#29821=CARTESIAN_POINT('',(102.5,77.,-47.5));
#29822=CARTESIAN_POINT('',(100.501218345974,155.001523866719,-47.5000000000694));
#29823=CARTESIAN_POINT('Origin',(100.498785631524,153.000304772149,-47.5));
#29824=CARTESIAN_POINT('',(81.7852335884187,155.001523860747,-47.4999999999999));
#29825=CARTESIAN_POINT('',(-14.5184988467186,155.001523860747,-47.5));
#29826=CARTESIAN_POINT('',(75.2584312907832,153.070146311133,-47.5));
#29827=CARTESIAN_POINT('Ctrl Pts',(81.7800266800256,155.001523860747,-47.5));
#29828=CARTESIAN_POINT('Ctrl Pts',(81.5686941635656,155.00150686931,-47.5));
#29829=CARTESIAN_POINT('Ctrl Pts',(81.3565267959145,154.990929036084,-47.5));
#29830=CARTESIAN_POINT('Ctrl Pts',(80.0975180117757,154.878489684046,-47.5));
#29831=CARTESIAN_POINT('Ctrl Pts',(79.0565610898515,154.577642846301,-47.5));
#29832=CARTESIAN_POINT('Ctrl Pts',(77.3056767041094,153.984263352427,-47.5));
#29833=CARTESIAN_POINT('Ctrl Pts',(76.3403416468731,153.550164067708,-47.5));
#29834=CARTESIAN_POINT('Ctrl Pts',(75.2669536014615,153.073927163865,-47.5));
#29835=CARTESIAN_POINT('Ctrl Pts',(75.2626924633499,153.072036693125,-47.5));
#29836=CARTESIAN_POINT('Ctrl Pts',(75.2584312907832,153.070146311133,-47.5));
#29837=CARTESIAN_POINT('',(75.2584312907832,96.9298536888671,-47.5));
#29838=CARTESIAN_POINT('',(75.2584312907832,0.,-47.5));
#29839=CARTESIAN_POINT('Ctrl Pts',(75.2584312907832,96.9298536888671,-47.5));
#29840=CARTESIAN_POINT('Ctrl Pts',(75.2626484126835,96.9279630135892,-47.5));
#29841=CARTESIAN_POINT('Ctrl Pts',(75.2668653518723,96.9260723523511,-47.5));
#29842=CARTESIAN_POINT('Ctrl Pts',(76.4036630305903,96.4163740529516,-47.5));
#29843=CARTESIAN_POINT('Ctrl Pts',(77.3937101452843,95.9683107580142,-47.5000000000037));
#29844=CARTESIAN_POINT('Ctrl Pts',(80.3464226726179,95.0027663934584,-47.5000000000037));
#29845=CARTESIAN_POINT('Ctrl Pts',(81.4662189176314,94.9985110740731,-47.5));
#29846=CARTESIAN_POINT('Ctrl Pts',(81.7841776566101,94.9984754684758,-47.5));
#29847=CARTESIAN_POINT('',(-100.501218345975,94.9984761313559,-47.5000000000967));
#29848=CARTESIAN_POINT('',(-81.7850233995373,94.998474043214,-47.5000600227021));
#29849=CARTESIAN_POINT('',(-89.5,94.998476139253,-47.5));
#29850=CARTESIAN_POINT('',(-75.2584312907832,96.9298536888671,-47.5));
#29851=CARTESIAN_POINT('Ctrl Pts',(-81.7849984251178,94.9984753765545,-47.5));
#29852=CARTESIAN_POINT('Ctrl Pts',(-81.4681492577039,94.9985108657494,-47.5));
#29853=CARTESIAN_POINT('Ctrl Pts',(-80.3480292631874,95.0022411026748,-47.5000000000037));
#29854=CARTESIAN_POINT('Ctrl Pts',(-77.3937098352894,95.9683108194453,-47.5000000000037));
#29855=CARTESIAN_POINT('Ctrl Pts',(-76.4036620492923,96.4163744931984,-47.5));
#29856=CARTESIAN_POINT('Ctrl Pts',(-75.2668654561437,96.9260723055957,-47.5));
#29857=CARTESIAN_POINT('Ctrl Pts',(-75.2626483084106,96.9279630603382,-47.5));
#29858=CARTESIAN_POINT('Ctrl Pts',(-75.2584312907832,96.9298536888671,-47.5));
#29859=CARTESIAN_POINT('',(-75.2584312907832,153.070146311133,-47.5));
#29860=CARTESIAN_POINT('',(-75.2584312907832,1.84329993978217E-14,-47.5));
#29861=CARTESIAN_POINT('',(-81.7852333564613,155.001524139646,-47.4999999951159));
#29862=CARTESIAN_POINT('Ctrl Pts',(-75.2584312907832,153.070146311133,-47.5));
#29863=CARTESIAN_POINT('Ctrl Pts',(-75.2626852990724,153.07203351484,-47.5));
#29864=CARTESIAN_POINT('Ctrl Pts',(-75.2669393285309,153.073920831624,-47.5));
#29865=CARTESIAN_POINT('Ctrl Pts',(-76.3400169692555,153.550019935491,-47.5));
#29866=CARTESIAN_POINT('Ctrl Pts',(-77.3055126343294,153.98418791416,-47.5));
#29867=CARTESIAN_POINT('Ctrl Pts',(-79.867347695201,154.852450450169,-47.5));
#29868=CARTESIAN_POINT('Ctrl Pts',(-80.9454799502622,155.001456769659,-47.5));
#29869=CARTESIAN_POINT('Ctrl Pts',(-81.7852333564501,155.001524279348,-47.5));
#29870=CARTESIAN_POINT('',(-100.501218345974,155.001523866719,-47.5000000000694));
#29871=CARTESIAN_POINT('',(14.5184988467186,155.001523860747,-47.5));
#29872=CARTESIAN_POINT('',(-102.500002377212,153.002742206709,-47.4999999935206));
#29873=CARTESIAN_POINT('Origin',(-100.498785631524,153.000304772149,-47.5));
#29874=CARTESIAN_POINT('',(-102.500002377586,96.9972577932913,-47.4999999935195));
#29875=CARTESIAN_POINT('',(-102.5,77.,-47.5));
#29876=CARTESIAN_POINT('Origin',(-100.498785632272,96.9996952221006,-47.5));
#29877=CARTESIAN_POINT('Origin',(75.2584312907832,0.,-37.5));
#29878=CARTESIAN_POINT('',(85.2550045405388,159.754833379226,-37.7617694830788));
#29879=CARTESIAN_POINT('',(85.2550045405388,0.,-37.7617694830788));
#29880=CARTESIAN_POINT('Ctrl Pts',(85.2550045405387,159.754833379226,-37.7617694830788));
#29881=CARTESIAN_POINT('Ctrl Pts',(85.2499319187258,159.748746233051,-37.9554850947096));
#29882=CARTESIAN_POINT('Ctrl Pts',(85.23919184454,159.742745415217,-38.1464534177044));
#29883=CARTESIAN_POINT('Ctrl Pts',(85.2233098833007,159.736839692899,-38.3343954479854));
#29884=CARTESIAN_POINT('Ctrl Pts',(85.2071048914599,159.730813851347,-38.5261601186938));
#29885=CARTESIAN_POINT('Ctrl Pts',(85.1855467528215,159.72488701165,-38.7147741824731));
#29886=CARTESIAN_POINT('Ctrl Pts',(85.1591697433195,159.719066950997,-38.8999901402784));
#29887=CARTESIAN_POINT('Ctrl Pts',(85.1324382425766,159.713168672207,-39.0876952898447));
#29888=CARTESIAN_POINT('Ctrl Pts',(85.1007574810352,159.7073800583,-39.2719104953249));
#29889=CARTESIAN_POINT('Ctrl Pts',(85.0646588835847,159.701707682773,-39.4524265636032));
#29890=CARTESIAN_POINT('Ctrl Pts',(85.0288716678306,159.696084236402,-39.6313855243055));
#29891=CARTESIAN_POINT('Ctrl Pts',(84.9887424217026,159.690575023014,-39.8067091670029));
#29892=CARTESIAN_POINT('Ctrl Pts',(84.9447655405654,159.68518506256,-39.978237738175));
#29893=CARTESIAN_POINT('Ctrl Pts',(84.9023335642905,159.679984451052,-40.1437405222343));
#29894=CARTESIAN_POINT('Ctrl Pts',(84.8563200627958,159.674894907655,-40.3057087062994));
#29895=CARTESIAN_POINT('Ctrl Pts',(84.8071454279973,159.669919461213,-40.4640459012402));
#29896=CARTESIAN_POINT('Ctrl Pts',(84.753200048314,159.664461314986,-40.6377443971023));
#29897=CARTESIAN_POINT('Ctrl Pts',(84.6954505788081,159.6591404651,-40.8070736131705));
#29898=CARTESIAN_POINT('Ctrl Pts',(84.6344214877719,159.653959438725,-40.9719531255383));
#29899=CARTESIAN_POINT('Ctrl Pts',(84.5724349046046,159.648697126657,-41.1394194507355));
#29900=CARTESIAN_POINT('Ctrl Pts',(84.5070649742465,159.643579054036,-41.3022955406912));
#29901=CARTESIAN_POINT('Ctrl Pts',(84.4388296793061,159.638606486656,-41.4605411131764));
#29902=CARTESIAN_POINT('Ctrl Pts',(84.3690316099856,159.63352003392,-41.6224109409191));
#29903=CARTESIAN_POINT('Ctrl Pts',(84.2962354498199,159.628585822708,-41.7794358776276));
#29904=CARTESIAN_POINT('Ctrl Pts',(84.2209626464056,159.62380385389,-41.9316158955772));
#29905=CARTESIAN_POINT('Ctrl Pts',(84.2088869489643,159.623036702861,-41.9560294921221));
#29906=CARTESIAN_POINT('Ctrl Pts',(84.1967474437627,159.622273467333,-41.9803184828607));
#29907=CARTESIAN_POINT('Ctrl Pts',(84.184546206564,159.621514144303,-42.0044829633968));
#29908=CARTESIAN_POINT('Ctrl Pts',(84.1510766128533,159.619431221652,-42.0707693024456));
#29909=CARTESIAN_POINT('Ctrl Pts',(84.1171457929694,159.617377942411,-42.1361122780543));
#29910=CARTESIAN_POINT('Ctrl Pts',(84.082806811794,159.615354367196,-42.2005099611625));
#29911=CARTESIAN_POINT('Ctrl Pts',(84.005425693961,159.610794345122,-42.3456268089606));
#29912=CARTESIAN_POINT('Ctrl Pts',(83.9259700398114,159.606384920971,-42.485951071236));
#29913=CARTESIAN_POINT('Ctrl Pts',(83.8449799914301,159.602123932761,-42.6215515502413));
#29914=CARTESIAN_POINT('Ctrl Pts',(83.7917316298809,159.599322469554,-42.710704519978));
#29915=CARTESIAN_POINT('Ctrl Pts',(83.7378197097041,159.596585180798,-42.7978152201587));
#29916=CARTESIAN_POINT('Ctrl Pts',(83.6833856062649,159.593911148737,-42.8829128572611));
#29917=CARTESIAN_POINT('Ctrl Pts',(83.6023645338534,159.58993105296,-43.0095742952589));
#29918=CARTESIAN_POINT('Ctrl Pts',(83.5201831871803,159.586090749777,-43.1317870134113));
#29919=CARTESIAN_POINT('Ctrl Pts',(83.4371836713843,159.582383006518,-43.2497811821727));
#29920=CARTESIAN_POINT('Ctrl Pts',(83.3789130549538,159.579779949342,-43.3326201347015));
#29921=CARTESIAN_POINT('Ctrl Pts',(83.3202378871516,159.577242224461,-43.4133799708029));
#29922=CARTESIAN_POINT('Ctrl Pts',(83.2612601402684,159.574767293103,-43.4921414836547));
#29923=CARTESIAN_POINT('Ctrl Pts',(83.2298902780625,159.573450893956,-43.5340341963447));
#29924=CARTESIAN_POINT('Ctrl Pts',(83.198431309727,159.57215212827,-43.5753657468106));
#29925=CARTESIAN_POINT('Ctrl Pts',(83.1669123146551,159.570871222703,-43.6161289218857));
#29926=CARTESIAN_POINT('Ctrl Pts',(83.0896472846343,159.567731236583,-43.716054948675));
#29927=CARTESIAN_POINT('Ctrl Pts',(83.0120314670121,159.564699172541,-43.8125464938858));
#29928=CARTESIAN_POINT('Ctrl Pts',(82.9346141774891,159.561781604067,-43.9053943646616));
#29929=CARTESIAN_POINT('Ctrl Pts',(82.8654878649293,159.559176491546,-43.9882987258877));
#29930=CARTESIAN_POINT('Ctrl Pts',(82.7965204399744,159.556662640417,-44.0682988104955));
#29931=CARTESIAN_POINT('Ctrl Pts',(82.7281167326767,159.554243716916,-44.1452779451989));
#29932=CARTESIAN_POINT('Ctrl Pts',(82.6864032620755,159.552768625897,-44.1922208229932));
#29933=CARTESIAN_POINT('Ctrl Pts',(82.6449054148175,159.551328798757,-44.2380414720827));
#29934=CARTESIAN_POINT('Ctrl Pts',(82.6031841487394,159.549907001024,-44.2832755969274));
#29935=CARTESIAN_POINT('Ctrl Pts',(82.5624961432892,159.548520415252,-44.3273894623784));
#29936=CARTESIAN_POINT('Ctrl Pts',(82.5215953526404,159.547150978924,-44.3709454316129));
#29937=CARTESIAN_POINT('Ctrl Pts',(82.4800392866175,159.545783713798,-44.4144083429905));
#29938=CARTESIAN_POINT('Ctrl Pts',(82.4562674696033,159.545001580659,-44.439270955722));
#29939=CARTESIAN_POINT('Ctrl Pts',(82.4322765751387,159.544217475721,-44.4640994149779));
#29940=CARTESIAN_POINT('Ctrl Pts',(82.4090291084682,159.543463805965,-44.4879215016457));
#29941=CARTESIAN_POINT('Ctrl Pts',(82.3911211245202,159.542883239228,-44.5062721267569));
#29942=CARTESIAN_POINT('Ctrl Pts',(82.3736552236103,159.542320704377,-44.5240264721097));
#29943=CARTESIAN_POINT('Ctrl Pts',(82.357086167331,159.541790544398,-44.5407550874996));
#29944=CARTESIAN_POINT('Ctrl Pts',(82.3417784124091,159.54130074227,-44.5562102552686));
#29945=CARTESIAN_POINT('Ctrl Pts',(82.3272406582018,159.540839228991,-44.5707931617127));
#29946=CARTESIAN_POINT('Ctrl Pts',(82.3120510877108,159.540361260199,-44.5859342336817));
#29947=CARTESIAN_POINT('Ctrl Pts',(82.2979101378103,159.539916288253,-44.6000300331831));
#29948=CARTESIAN_POINT('Ctrl Pts',(82.2832042223871,159.53945705358,-44.6146096182062));
#29949=CARTESIAN_POINT('Ctrl Pts',(82.266756333061,159.538948410907,-44.6307966814938));
#29950=CARTESIAN_POINT('Ctrl Pts',(82.2569233066198,159.538644329529,-44.6404737785461));
#29951=CARTESIAN_POINT('Ctrl Pts',(82.2464671647988,159.538322606952,-44.6507248403123));
#29952=CARTESIAN_POINT('Ctrl Pts',(82.2351301325283,159.537975941598,-44.6617833487469));
#29953=CARTESIAN_POINT('Ctrl Pts',(82.215734505094,159.537382859398,-44.6807024718878));
#29954=CARTESIAN_POINT('Ctrl Pts',(82.1937560722842,159.536715510831,-44.7019811725564));
#29955=CARTESIAN_POINT('Ctrl Pts',(82.1703666413933,159.536012586772,-44.7243864787826));
#29956=CARTESIAN_POINT('Ctrl Pts',(82.1485320674727,159.535356390929,-44.7453023496003));
#29957=CARTESIAN_POINT('Ctrl Pts',(82.1254676046188,159.534669204168,-44.7671996397465));
#29958=CARTESIAN_POINT('Ctrl Pts',(82.1021589744115,159.533981463293,-44.7891083682548));
#29959=CARTESIAN_POINT('Ctrl Pts',(82.0852065604124,159.53348126796,-44.8050426309104));
#29960=CARTESIAN_POINT('Ctrl Pts',(82.0681257129067,159.53298075657,-44.8209836744221));
#29961=CARTESIAN_POINT('Ctrl Pts',(82.0513075955661,159.532491238207,-44.8365710755304));
#29962=CARTESIAN_POINT('Ctrl Pts',(82.0182985581187,159.531530457066,-44.8671645775539));
#29963=CARTESIAN_POINT('Ctrl Pts',(81.9863070238586,159.530613651711,-44.8964034742318));
#29964=CARTESIAN_POINT('Ctrl Pts',(81.9546429308375,159.529718434651,-44.9249811642466));
#29965=CARTESIAN_POINT('Ctrl Pts',(81.9242309743514,159.528858618385,-44.9524287675814));
#29966=CARTESIAN_POINT('Ctrl Pts',(81.8941206435295,159.528018727065,-44.979266097283));
#29967=CARTESIAN_POINT('Ctrl Pts',(81.8636700715219,159.527179969323,-45.0060742922837));
#29968=CARTESIAN_POINT('Ctrl Pts',(81.8050916724859,159.5255664336,-45.057645774875));
#29969=CARTESIAN_POINT('Ctrl Pts',(81.74524447659,159.523953452877,-45.1090945789929));
#29970=CARTESIAN_POINT('Ctrl Pts',(81.6845338315512,159.522355510188,-45.1600093198203));
#29971=CARTESIAN_POINT('Ctrl Pts',(81.6243095314579,159.520770368406,-45.2105161893947));
#29972=CARTESIAN_POINT('Ctrl Pts',(81.563235686824,159.519200029917,-45.2604973515038));
#29973=CARTESIAN_POINT('Ctrl Pts',(81.5017417351986,159.517657405879,-45.3095902111816));
#29974=CARTESIAN_POINT('Ctrl Pts',(81.4936755403762,159.517455059051,-45.3160297480806));
#29975=CARTESIAN_POINT('Ctrl Pts',(81.4856021634677,159.517253187271,-45.3224540583025));
#29976=CARTESIAN_POINT('Ctrl Pts',(81.477522615089,159.517051818033,-45.3288623757576));
#29977=CARTESIAN_POINT('Ctrl Pts',(81.4532604341466,159.516447123729,-45.3481059956166));
#29978=CARTESIAN_POINT('Ctrl Pts',(81.4289423828038,159.515846954774,-45.3672056020408));
#29979=CARTESIAN_POINT('Ctrl Pts',(81.4045676222254,159.515251254332,-45.3861630037654));
#29980=CARTESIAN_POINT('Ctrl Pts',(81.2902586317987,159.512457630335,-45.4750665006954));
#29981=CARTESIAN_POINT('Ctrl Pts',(81.1747058661846,159.509762172462,-45.5608459867413));
#29982=CARTESIAN_POINT('Ctrl Pts',(81.0578379225568,159.507157779981,-45.6437274336289));
#29983=CARTESIAN_POINT('Ctrl Pts',(80.9482742254056,159.504716162029,-45.721428790086));
#29984=CARTESIAN_POINT('Ctrl Pts',(80.837553923413,159.502354592374,-45.7965827123075));
#29985=CARTESIAN_POINT('Ctrl Pts',(80.7255868990236,159.500068321298,-45.8693403539148));
#29986=CARTESIAN_POINT('Ctrl Pts',(80.6749601847673,159.499034567002,-45.9022382571295));
#29987=CARTESIAN_POINT('Ctrl Pts',(80.6240742916145,159.498016146886,-45.9346481697591));
#29988=CARTESIAN_POINT('Ctrl Pts',(80.5729375064454,159.497013050606,-45.966570420979));
#29989=CARTESIAN_POINT('Ctrl Pts',(80.406443343059,159.493747110531,-46.0705047706392));
#29990=CARTESIAN_POINT('Ctrl Pts',(80.2373119036525,159.490644213683,-46.1692504789589));
#29991=CARTESIAN_POINT('Ctrl Pts',(80.0661128036531,159.487708589949,-46.2626729351861));
#29992=CARTESIAN_POINT('Ctrl Pts',(79.9694091131738,159.486050370666,-46.3154436348618));
#29993=CARTESIAN_POINT('Ctrl Pts',(79.8720470254121,159.484445510928,-46.3665162355157));
#29994=CARTESIAN_POINT('Ctrl Pts',(79.7741275371018,159.482894496022,-46.4158752935358));
#29995=CARTESIAN_POINT('Ctrl Pts',(79.5626592662683,159.479544902943,-46.5224717926555));
#29996=CARTESIAN_POINT('Ctrl Pts',(79.3485700046149,159.476445923395,-46.621092837927));
#29997=CARTESIAN_POINT('Ctrl Pts',(79.1324105060613,159.473595151388,-46.7118149968776));
#29998=CARTESIAN_POINT('Ctrl Pts',(78.9997079316105,159.471845032671,-46.7675102780613));
#29999=CARTESIAN_POINT('Ctrl Pts',(78.8662233421413,159.470188460843,-46.8202285495848));
#30000=CARTESIAN_POINT('Ctrl Pts',(78.7320749876059,159.468624992742,-46.8699839145129));
#30001=CARTESIAN_POINT('Ctrl Pts',(78.4845230599083,159.465739832179,-46.9618004451287));
#30002=CARTESIAN_POINT('Ctrl Pts',(78.2347298872212,159.463171972474,-47.0435192833279));
#30003=CARTESIAN_POINT('Ctrl Pts',(77.9835459561441,159.460920380196,-47.1151733167098));
#30004=CARTESIAN_POINT('Ctrl Pts',(77.7680417951516,159.458988618468,-47.1766491534779));
#30005=CARTESIAN_POINT('Ctrl Pts',(77.5515130299081,159.45728964983,-47.2307166490153));
#30006=CARTESIAN_POINT('Ctrl Pts',(77.3344673613471,159.45582261674,-47.2774030935754));
#30007=CARTESIAN_POINT('Ctrl Pts',(77.1561388812586,159.454617276946,-47.3157614849423));
#30008=CARTESIAN_POINT('Ctrl Pts',(76.9774592935569,159.453568491742,-47.3491377275231));
#30009=CARTESIAN_POINT('Ctrl Pts',(76.7986971331367,159.452675703837,-47.3775495563299));
#30010=CARTESIAN_POINT('Ctrl Pts',(76.5412006056543,159.451389694624,-47.4184751484125));
#30011=CARTESIAN_POINT('Ctrl Pts',(76.2835459393333,159.450427489208,-47.449096100372));
#30012=CARTESIAN_POINT('Ctrl Pts',(76.0265655646219,159.449787048114,-47.4694773159243));
#30013=CARTESIAN_POINT('Ctrl Pts',(75.7695851899105,159.449146607019,-47.4898585314766));
#30014=CARTESIAN_POINT('Ctrl Pts',(75.513279237863,159.44882793058,-47.5));
#30015=CARTESIAN_POINT('Ctrl Pts',(75.2584312907836,159.44882793058,-47.5));
#30016=CARTESIAN_POINT('Origin',(86.439732156933,0.,7.48115287365564));
#30017=CARTESIAN_POINT('',(86.1895814779368,210.16891026106,-2.07171614931347));
#30018=CARTESIAN_POINT('',(86.1895888142298,201.39425662041,-2.07177609683643));
#30019=CARTESIAN_POINT('',(86.1895799334565,250.16891026106,-2.07177513063606));
#30020=CARTESIAN_POINT('',(85.5296519103689,202.273899050654,-27.2734882749722));
#30021=CARTESIAN_POINT('',(85.9629084568382,201.696118205223,-10.7280095892727));
#30022=CARTESIAN_POINT('',(85.5169027129955,201.166592213643,-27.7603998277806));
#30023=CARTESIAN_POINT('Ctrl Pts',(85.5296529400225,202.273899050654,-27.2734883019346));
#30024=CARTESIAN_POINT('Ctrl Pts',(85.5294051724146,202.260580305996,-27.2829501651452));
#30025=CARTESIAN_POINT('Ctrl Pts',(85.5291530818437,202.247295044996,-27.2924590721192));
#30026=CARTESIAN_POINT('Ctrl Pts',(85.525989469074,202.076622096291,-27.4132725696061));
#30027=CARTESIAN_POINT('Ctrl Pts',(85.5227334971009,201.900694404842,-27.5376131227742));
#30028=CARTESIAN_POINT('Ctrl Pts',(85.5186581530714,201.561838130908,-27.6932442323655));
#30029=CARTESIAN_POINT('Ctrl Pts',(85.517346394701,201.403843551037,-27.7433382634978));
#30030=CARTESIAN_POINT('Ctrl Pts',(85.5169324629771,201.221322680487,-27.7591456782866));
#30031=CARTESIAN_POINT('Ctrl Pts',(85.5168996458876,201.194187701524,-27.7603989123739));
#30032=CARTESIAN_POINT('Ctrl Pts',(85.5168996219168,201.167077419611,-27.7603998277807));
#30033=CARTESIAN_POINT('',(85.5169027129955,173.973924089044,-27.7603998277807));
#30034=CARTESIAN_POINT('',(85.5168996219168,87.5351290756718,-27.7603998277807));
#30035=CARTESIAN_POINT('',(85.5296529400225,172.866617252033,-27.2734883019343));
#30036=CARTESIAN_POINT('Ctrl Pts',(85.5168996219168,173.972189115532,-27.7603998277807));
#30037=CARTESIAN_POINT('Ctrl Pts',(85.5168995857304,173.925698669957,-27.7604012096864));
#30038=CARTESIAN_POINT('Ctrl Pts',(85.5169980392603,173.879119982083,-27.7566414210643));
#30039=CARTESIAN_POINT('Ctrl Pts',(85.5176576728184,173.706336253095,-27.7314510317789));
#30040=CARTESIAN_POINT('Ctrl Pts',(85.5188290243198,173.556223811169,-27.6867188578872));
#30041=CARTESIAN_POINT('Ctrl Pts',(85.5233414719212,173.211401813707,-27.5143954363301));
#30042=CARTESIAN_POINT('Ctrl Pts',(85.5264015158992,173.044171161809,-27.3975371361927));
#30043=CARTESIAN_POINT('Ctrl Pts',(85.5291529442827,172.893617532493,-27.2924643253608));
#30044=CARTESIAN_POINT('Ctrl Pts',(85.5292830632267,172.886792104999,-27.2876133268941));
#30045=CARTESIAN_POINT('Ctrl Pts',(85.5296529400225,172.866617252033,-27.2734883019343));
#30046=CARTESIAN_POINT('',(86.1895827024854,173.746680125956,-2.07178742922114));
#30047=CARTESIAN_POINT('',(86.4195462823737,174.053356777975,6.71028542467213));
#30048=CARTESIAN_POINT('',(86.1895814779368,165.16891026106,-2.07171614931347));
#30049=CARTESIAN_POINT('',(86.1895799334565,250.16891026106,-2.07177513063606));
#30050=CARTESIAN_POINT('',(86.1895837964097,160.689411854106,-2.07165718841555));
#30051=CARTESIAN_POINT('',(86.1895830224171,125.,-2.07165716799087));
#30052=CARTESIAN_POINT('',(85.6707550562928,160.17058389498,-21.8848978344891));
#30053=CARTESIAN_POINT('',(86.1895830224171,125.,-2.07165716799087));
#30054=CARTESIAN_POINT('Origin',(-105.476977365627,94.,-47.4680105652838));
#30055=CARTESIAN_POINT('',(-106.492289497547,94.0614357287725,-30.8674528660081));
#30056=CARTESIAN_POINT('',(-105.082984208378,94.664819166319,-53.9097417448695));
#30057=CARTESIAN_POINT('',(-106.567057459182,94.4360827537342,-29.6453585782858));
#30058=CARTESIAN_POINT('Ctrl Pts',(-106.492289497547,94.0614357287725,-30.8674528660081));
#30059=CARTESIAN_POINT('Ctrl Pts',(-106.493273101939,94.0610144858895,-30.8513661526731));
#30060=CARTESIAN_POINT('Ctrl Pts',(-106.494256787094,94.0605938294543,-30.8352748503689));
#30061=CARTESIAN_POINT('Ctrl Pts',(-106.49524713977,94.06022681789,-30.8190731969073));
#30062=CARTESIAN_POINT('Ctrl Pts',(-106.496287801073,94.0598411626159,-30.8020485205395));
#30063=CARTESIAN_POINT('Ctrl Pts',(-106.497335806625,94.0595147397881,-30.7849022920837));
#30064=CARTESIAN_POINT('Ctrl Pts',(-106.498395196844,94.0593013449285,-30.7675700795684));
#30065=CARTESIAN_POINT('Ctrl Pts',(-106.499526180503,94.059073528875,-30.7490665586195));
#30066=CARTESIAN_POINT('Ctrl Pts',(-106.500670115253,94.0589745395242,-30.7303514752622));
#30067=CARTESIAN_POINT('Ctrl Pts',(-106.501828227945,94.0590611205442,-30.7114059382732));
#30068=CARTESIAN_POINT('Ctrl Pts',(-106.503106149147,94.0591566585016,-30.6905004568249));
#30069=CARTESIAN_POINT('Ctrl Pts',(-106.504401294174,94.0594781802629,-30.6693150162608));
#30070=CARTESIAN_POINT('Ctrl Pts',(-106.505711431064,94.0600912484104,-30.6478865858836));
#30071=CARTESIAN_POINT('Ctrl Pts',(-106.507382928398,94.0608734123064,-30.6205477905822));
#30072=CARTESIAN_POINT('Ctrl Pts',(-106.509078738831,94.0621305023981,-30.5928149001388));
#30073=CARTESIAN_POINT('Ctrl Pts',(-106.510788948171,94.0639780059349,-30.5648494766947));
#30074=CARTESIAN_POINT('Ctrl Pts',(-106.512431237509,94.065752136908,-30.5379946843107));
#30075=CARTESIAN_POINT('Ctrl Pts',(-106.514086462597,94.0680701657546,-30.5109309879976));
#30076=CARTESIAN_POINT('Ctrl Pts',(-106.515745429095,94.0710205594974,-30.4838081076172));
#30077=CARTESIAN_POINT('Ctrl Pts',(-106.517081155452,94.0733960858804,-30.461969965477));
#30078=CARTESIAN_POINT('Ctrl Pts',(-106.518419236815,94.0761812143757,-30.44009463509));
#30079=CARTESIAN_POINT('Ctrl Pts',(-106.519756810767,94.0794186417483,-30.418228590769));
#30080=CARTESIAN_POINT('Ctrl Pts',(-106.52100053456,94.0824289167645,-30.397896765728));
#30081=CARTESIAN_POINT('Ctrl Pts',(-106.52224377285,94.085830126077,-30.3775737801563));
#30082=CARTESIAN_POINT('Ctrl Pts',(-106.523486838189,94.0896559620509,-30.3572537370586));
#30083=CARTESIAN_POINT('Ctrl Pts',(-106.524833487893,94.0938006041038,-30.3352404291926));
#30084=CARTESIAN_POINT('Ctrl Pts',(-106.526180435524,94.0984451789196,-30.3132224393268));
#30085=CARTESIAN_POINT('Ctrl Pts',(-106.527529896153,94.1036258404625,-30.2911608751087));
#30086=CARTESIAN_POINT('Ctrl Pts',(-106.528445319574,94.1071402067275,-30.2761951383205));
#30087=CARTESIAN_POINT('Ctrl Pts',(-106.529361932618,94.1108930937625,-30.2612080882848));
#30088=CARTESIAN_POINT('Ctrl Pts',(-106.530279287049,94.1149102923287,-30.2462075912939));
#30089=CARTESIAN_POINT('Ctrl Pts',(-106.530762166731,94.1170248769431,-30.2383115862492));
#30090=CARTESIAN_POINT('Ctrl Pts',(-106.531245366306,94.1192078919177,-30.2304100283125));
#30091=CARTESIAN_POINT('Ctrl Pts',(-106.531728763852,94.1214602538911,-30.2225049933257));
#30092=CARTESIAN_POINT('Ctrl Pts',(-106.533275476001,94.1286670666982,-30.1972114978491));
#30093=CARTESIAN_POINT('Ctrl Pts',(-106.534824500982,94.1365950590863,-30.1718785416437));
#30094=CARTESIAN_POINT('Ctrl Pts',(-106.53637116974,94.1452444012998,-30.1465829495197));
#30095=CARTESIAN_POINT('Ctrl Pts',(-106.538359742627,94.1563649772597,-30.1140600654994));
#30096=CARTESIAN_POINT('Ctrl Pts',(-106.540344321719,94.1686777820864,-30.081600393892));
#30097=CARTESIAN_POINT('Ctrl Pts',(-106.542310086968,94.1821466708782,-30.049447947029));
#30098=CARTESIAN_POINT('Ctrl Pts',(-106.544270931342,94.195581843182,-30.0173759869534));
#30099=CARTESIAN_POINT('Ctrl Pts',(-106.546212672814,94.2101651166153,-29.9856159801344));
#30100=CARTESIAN_POINT('Ctrl Pts',(-106.54812058979,94.225850650627,-29.9544125250637));
#30101=CARTESIAN_POINT('Ctrl Pts',(-106.549614651521,94.2381337616861,-29.9299775581843));
#30102=CARTESIAN_POINT('Ctrl Pts',(-106.551087916764,94.2510922629299,-29.9058849100114));
#30103=CARTESIAN_POINT('Ctrl Pts',(-106.552535551946,94.2647130375459,-29.8822155713432));
#30104=CARTESIAN_POINT('Ctrl Pts',(-106.553888337321,94.2774413719443,-29.8600970600213));
#30105=CARTESIAN_POINT('Ctrl Pts',(-106.555218693987,94.2907476951905,-29.838349091162));
#30106=CARTESIAN_POINT('Ctrl Pts',(-106.556525542454,94.3046355902254,-29.816989332711));
#30107=CARTESIAN_POINT('Ctrl Pts',(-106.5578701075,94.3189242998076,-29.7950131164101));
#30108=CARTESIAN_POINT('Ctrl Pts',(-106.559190308835,94.3338333460031,-29.7734392641704));
#30109=CARTESIAN_POINT('Ctrl Pts',(-106.560485893642,94.3493606268456,-29.752269123371));
#30110=CARTESIAN_POINT('Ctrl Pts',(-106.561931624717,94.3666873755843,-29.7286455595211));
#30111=CARTESIAN_POINT('Ctrl Pts',(-106.563346675441,94.3847837404265,-29.7055250129248));
#30112=CARTESIAN_POINT('Ctrl Pts',(-106.564727491465,94.4036000751474,-29.6829603391233));
#30113=CARTESIAN_POINT('Ctrl Pts',(-106.565505675264,94.4142043602884,-29.6702436098211));
#30114=CARTESIAN_POINT('Ctrl Pts',(-106.566272924086,94.4250366626324,-29.657704434888));
#30115=CARTESIAN_POINT('Ctrl Pts',(-106.567027587405,94.4360721741038,-29.6453688765102));
#30116=CARTESIAN_POINT('',(-106.594425962298,95.5870037634137,-29.1978875077409));
#30117=CARTESIAN_POINT('Ctrl Pts',(-106.567057459182,94.4360827537342,-29.6453585782858));
#30118=CARTESIAN_POINT('Ctrl Pts',(-106.571276209044,94.497790780626,-29.5763826277604));
#30119=CARTESIAN_POINT('Ctrl Pts',(-106.578977099399,94.6344620427382,-29.4504741834061));
#30120=CARTESIAN_POINT('Ctrl Pts',(-106.587264752811,94.8630720852849,-29.3149722478848));
#30121=CARTESIAN_POINT('Ctrl Pts',(-106.592365492836,95.1085247267411,-29.2315758856584));
#30122=CARTESIAN_POINT('Ctrl Pts',(-106.594396206005,95.3522540734533,-29.1983740188387));
#30123=CARTESIAN_POINT('Ctrl Pts',(-106.594425962298,95.510146461103,-29.1978875077409));
#30124=CARTESIAN_POINT('Ctrl Pts',(-106.594425962298,95.5870037634137,-29.1978875077409));
#30125=CARTESIAN_POINT('',(-106.59442566553,154.412996236586,-29.1978874902374));
#30126=CARTESIAN_POINT('',(-106.594425962298,94.,-29.1978875077409));
#30127=CARTESIAN_POINT('',(-106.567101090387,155.563421789816,-29.6446452143877));
#30128=CARTESIAN_POINT('Ctrl Pts',(-106.594425072042,154.412996236586,-29.1978874544562));
#30129=CARTESIAN_POINT('Ctrl Pts',(-106.594425058027,154.430846715266,-29.1978874536266));
#30130=CARTESIAN_POINT('Ctrl Pts',(-106.59442496036,154.448701678711,-29.1978884264124));
#30131=CARTESIAN_POINT('Ctrl Pts',(-106.594419832825,154.466646973751,-29.1979716707571));
#30132=CARTESIAN_POINT('Ctrl Pts',(-106.594414409865,154.485626192406,-29.1980597112499));
#30133=CARTESIAN_POINT('Ctrl Pts',(-106.594403360615,154.504706096451,-29.1982397910055));
#30134=CARTESIAN_POINT('Ctrl Pts',(-106.594381627097,154.52393084875,-29.1985948247356));
#30135=CARTESIAN_POINT('Ctrl Pts',(-106.594358158922,154.544690021093,-29.1989781954171));
#30136=CARTESIAN_POINT('Ctrl Pts',(-106.594322230252,154.565617558081,-29.1995656031657));
#30137=CARTESIAN_POINT('Ctrl Pts',(-106.594268397079,154.586710648705,-29.2004458740222));
#30138=CARTESIAN_POINT('Ctrl Pts',(-106.594206470043,154.610975103433,-29.2014584943503));
#30139=CARTESIAN_POINT('Ctrl Pts',(-106.594120835604,154.635457736396,-29.2028588680756));
#30140=CARTESIAN_POINT('Ctrl Pts',(-106.59400454558,154.660090083135,-29.2047600010936));
#30141=CARTESIAN_POINT('Ctrl Pts',(-106.593928002345,154.676303335677,-29.2060113455175));
#30142=CARTESIAN_POINT('Ctrl Pts',(-106.593838533284,154.692569293599,-29.2074737377277));
#30143=CARTESIAN_POINT('Ctrl Pts',(-106.593733758707,154.708888507928,-29.2091860787266));
#30144=CARTESIAN_POINT('Ctrl Pts',(-106.593624490358,154.72590765179,-29.2109718618662));
#30145=CARTESIAN_POINT('Ctrl Pts',(-106.593498707063,154.742957712748,-29.213027256689));
#30146=CARTESIAN_POINT('Ctrl Pts',(-106.593355223765,154.760017789622,-29.2153715531128));
#30147=CARTESIAN_POINT('Ctrl Pts',(-106.593153312788,154.784024881822,-29.2186704679301));
#30148=CARTESIAN_POINT('Ctrl Pts',(-106.592915794622,154.808045682815,-29.2225507630125));
#30149=CARTESIAN_POINT('Ctrl Pts',(-106.592638447558,154.832018253912,-29.2270818520531));
#30150=CARTESIAN_POINT('Ctrl Pts',(-106.592387432178,154.853714838534,-29.2311827537211));
#30151=CARTESIAN_POINT('Ctrl Pts',(-106.592103811215,154.875370974733,-29.2358164611503));
#30152=CARTESIAN_POINT('Ctrl Pts',(-106.591784717833,154.896982730402,-29.2410300155951));
#30153=CARTESIAN_POINT('Ctrl Pts',(-106.59144750963,154.919821377943,-29.2465395417169));
#30154=CARTESIAN_POINT('Ctrl Pts',(-106.591070572356,154.942619378035,-29.2526985485145));
#30155=CARTESIAN_POINT('Ctrl Pts',(-106.590651269776,154.965387593855,-29.2595493150806));
#30156=CARTESIAN_POINT('Ctrl Pts',(-106.590354568484,154.981498534707,-29.264396963039));
#30157=CARTESIAN_POINT('Ctrl Pts',(-106.590036687648,154.997599257222,-29.2695903421459));
#30158=CARTESIAN_POINT('Ctrl Pts',(-106.589697169952,155.013665225947,-29.2751363784366));
#30159=CARTESIAN_POINT('Ctrl Pts',(-106.589521882094,155.021959842922,-29.2779997131998));
#30160=CARTESIAN_POINT('Ctrl Pts',(-106.589340699489,155.030248957198,-29.280959133313));
#30161=CARTESIAN_POINT('Ctrl Pts',(-106.589153787855,155.03852946398,-29.284011815469));
#30162=CARTESIAN_POINT('Ctrl Pts',(-106.588525813855,155.066349792005,-29.2942680257681));
#30163=CARTESIAN_POINT('Ctrl Pts',(-106.587832061761,155.094071354917,-29.3055957365255));
#30164=CARTESIAN_POINT('Ctrl Pts',(-106.587072688919,155.121577169984,-29.3179928371992));
#30165=CARTESIAN_POINT('Ctrl Pts',(-106.585948106167,155.162311528043,-29.3363521527301));
#30166=CARTESIAN_POINT('Ctrl Pts',(-106.584679565692,155.202566362431,-29.3570570715768));
#30167=CARTESIAN_POINT('Ctrl Pts',(-106.583273130554,155.241884383868,-29.380015542438));
#30168=CARTESIAN_POINT('Ctrl Pts',(-106.582327000843,155.268334198181,-29.3954600452126));
#30169=CARTESIAN_POINT('Ctrl Pts',(-106.581318621063,155.29435787572,-29.4119221665094));
#30170=CARTESIAN_POINT('Ctrl Pts',(-106.580250063793,155.319847777674,-29.4293707935665));
#30171=CARTESIAN_POINT('Ctrl Pts',(-106.579297012753,155.342582336011,-29.4449333026124));
#30172=CARTESIAN_POINT('Ctrl Pts',(-106.57829612681,155.364891577846,-29.461280114661));
#30173=CARTESIAN_POINT('Ctrl Pts',(-106.577248173306,155.386743688769,-29.4783988416599));
#30174=CARTESIAN_POINT('Ctrl Pts',(-106.576116428642,155.41034302771,-29.4968863297608));
#30175=CARTESIAN_POINT('Ctrl Pts',(-106.574929495011,155.433416845246,-29.5162788176496));
#30176=CARTESIAN_POINT('Ctrl Pts',(-106.573689480439,155.455927992098,-29.5365388590726));
#30177=CARTESIAN_POINT('Ctrl Pts',(-106.572265664574,155.481775856114,-29.5598019473138));
#30178=CARTESIAN_POINT('Ctrl Pts',(-106.570771873199,155.506881354101,-29.584208607339));
#30179=CARTESIAN_POINT('Ctrl Pts',(-106.569214730153,155.531144271875,-29.6096439244286));
#30180=CARTESIAN_POINT('Ctrl Pts',(-106.568512985992,155.542078630738,-29.6211066383307));
#30181=CARTESIAN_POINT('Ctrl Pts',(-106.567798416556,155.55284138193,-29.6327775798608));
#30182=CARTESIAN_POINT('Ctrl Pts',(-106.567071789077,155.563421661688,-29.6446435343281));
#30183=CARTESIAN_POINT('',(-106.492310890291,155.938564368708,-30.8674541769969));
#30184=CARTESIAN_POINT('Ctrl Pts',(-106.567101090387,155.563421789816,-29.6446452143877));
#30185=CARTESIAN_POINT('Ctrl Pts',(-106.564840560324,155.596376470813,-29.6816045542224));
#30186=CARTESIAN_POINT('Ctrl Pts',(-106.562464198175,155.627558404192,-29.7204577318796));
#30187=CARTESIAN_POINT('Ctrl Pts',(-106.559998958671,155.6566365723,-29.7607640415113));
#30188=CARTESIAN_POINT('Ctrl Pts',(-106.558300702251,155.67666796706,-29.7885302885648));
#30189=CARTESIAN_POINT('Ctrl Pts',(-106.556560486751,155.695704381605,-29.8169825604694));
#30190=CARTESIAN_POINT('Ctrl Pts',(-106.554786192726,155.713655185416,-29.8459920113544));
#30191=CARTESIAN_POINT('Ctrl Pts',(-106.5543231179,155.7183401842,-29.8535632178339));
#30192=CARTESIAN_POINT('Ctrl Pts',(-106.553857720566,155.722952385595,-29.8611723969904));
#30193=CARTESIAN_POINT('Ctrl Pts',(-106.553390131067,155.7274898879,-29.8688174176817));
#30194=CARTESIAN_POINT('Ctrl Pts',(-106.55218896028,155.739146084685,-29.8884563863507));
#30195=CARTESIAN_POINT('Ctrl Pts',(-106.550973323708,155.750309366899,-29.9083318679468));
#30196=CARTESIAN_POINT('Ctrl Pts',(-106.54974497587,155.760975342399,-29.9284151761566));
#30197=CARTESIAN_POINT('Ctrl Pts',(-106.54791063069,155.776903306892,-29.9584064526276));
#30198=CARTESIAN_POINT('Ctrl Pts',(-106.546047543023,155.791719313512,-29.9888676658972));
#30199=CARTESIAN_POINT('Ctrl Pts',(-106.544160879627,155.805429848684,-30.0197143414897));
#30200=CARTESIAN_POINT('Ctrl Pts',(-106.542045135191,155.820805134266,-30.0543064591952));
#30201=CARTESIAN_POINT('Ctrl Pts',(-106.539899814523,155.834789329885,-30.0893821435116));
#30202=CARTESIAN_POINT('Ctrl Pts',(-106.537736717014,155.847392293301,-30.1247484751731));
#30203=CARTESIAN_POINT('Ctrl Pts',(-106.535430534655,155.860828919152,-30.1624542234622));
#30204=CARTESIAN_POINT('Ctrl Pts',(-106.533104200374,155.872684248787,-30.2004894527094));
#30205=CARTESIAN_POINT('Ctrl Pts',(-106.530774302263,155.88300128015,-30.2385829500838));
#30206=CARTESIAN_POINT('Ctrl Pts',(-106.528850193028,155.891521436132,-30.2700418579915));
#30207=CARTESIAN_POINT('Ctrl Pts',(-106.526923732528,155.898990700158,-30.3015392088008));
#30208=CARTESIAN_POINT('Ctrl Pts',(-106.525003130249,155.905451334098,-30.3329407784825));
#30209=CARTESIAN_POINT('Ctrl Pts',(-106.524138214086,155.908360789523,-30.3470820327458));
#30210=CARTESIAN_POINT('Ctrl Pts',(-106.523274373472,155.911066349247,-30.3612057019779));
#30211=CARTESIAN_POINT('Ctrl Pts',(-106.522412352164,155.913571733109,-30.375299625696));
#30212=CARTESIAN_POINT('Ctrl Pts',(-106.521539449239,155.916108743369,-30.3895714622777));
#30213=CARTESIAN_POINT('Ctrl Pts',(-106.520668411833,155.918440492747,-30.4038127978257));
#30214=CARTESIAN_POINT('Ctrl Pts',(-106.519799602584,155.920580255225,-30.4180177024059));
#30215=CARTESIAN_POINT('Ctrl Pts',(-106.518160932331,155.924616083712,-30.4448097221599));
#30216=CARTESIAN_POINT('Ctrl Pts',(-106.516530516965,155.927956296858,-30.4714667734936));
#30217=CARTESIAN_POINT('Ctrl Pts',(-106.514909655867,155.930674326931,-30.4979676188243));
#30218=CARTESIAN_POINT('Ctrl Pts',(-106.513688594257,155.932721931246,-30.5179318001599));
#30219=CARTESIAN_POINT('Ctrl Pts',(-106.512472620445,155.934417309633,-30.5378127991707));
#30220=CARTESIAN_POINT('Ctrl Pts',(-106.511262292318,155.935801214132,-30.557601490872));
#30221=CARTESIAN_POINT('Ctrl Pts',(-106.509616673363,155.937682835672,-30.584507125327));
#30222=CARTESIAN_POINT('Ctrl Pts',(-106.507982210598,155.938993642005,-30.6112303549188));
#30223=CARTESIAN_POINT('Ctrl Pts',(-106.506366932872,155.939828637638,-30.6376399121609));
#30224=CARTESIAN_POINT('Ctrl Pts',(-106.505428347273,155.940313826571,-30.6529856509763));
#30225=CARTESIAN_POINT('Ctrl Pts',(-106.504496342891,155.94064376434,-30.6682237873106));
#30226=CARTESIAN_POINT('Ctrl Pts',(-106.5035703827,155.940840894505,-30.6833631011794));
#30227=CARTESIAN_POINT('Ctrl Pts',(-106.502739632154,155.941017755231,-30.6969457512482));
#30228=CARTESIAN_POINT('Ctrl Pts',(-106.501913403806,155.941087695897,-30.7104544637844));
#30229=CARTESIAN_POINT('Ctrl Pts',(-106.501090218158,155.941070854153,-30.72391342949));
#30230=CARTESIAN_POINT('Ctrl Pts',(-106.500030578559,155.941049174744,-30.7412383829268));
#30231=CARTESIAN_POINT('Ctrl Pts',(-106.498976110841,155.940883637025,-30.7584787783274));
#30232=CARTESIAN_POINT('Ctrl Pts',(-106.497931399865,155.940623184919,-30.7755596531118));
#30233=CARTESIAN_POINT('Ctrl Pts',(-106.497134841434,155.940424598587,-30.7885832693386));
#30234=CARTESIAN_POINT('Ctrl Pts',(-106.496344275054,155.940171008209,-30.8015089167179));
#30235=CARTESIAN_POINT('Ctrl Pts',(-106.495560885826,155.939885435914,-30.8143172182901));
#30236=CARTESIAN_POINT('Ctrl Pts',(-106.494919194688,155.939651517442,-30.8248087763944));
#30237=CARTESIAN_POINT('Ctrl Pts',(-106.494282357055,155.939396176496,-30.8352209800959));
#30238=CARTESIAN_POINT('Ctrl Pts',(-106.493648821187,155.939132103871,-30.8455792001162));
#30239=CARTESIAN_POINT('Ctrl Pts',(-106.493201748391,155.938945753433,-30.8528887758108));
#30240=CARTESIAN_POINT('Ctrl Pts',(-106.492756278772,155.938755055566,-30.8601721396916));
#30241=CARTESIAN_POINT('Ctrl Pts',(-106.49231089029,155.938564368708,-30.8674541769969));
#30242=CARTESIAN_POINT('',(-105.428337697658,155.483039106621,-48.263262106984));
#30243=CARTESIAN_POINT('Origin',(-102.5,154.,-47.5));
#30244=CARTESIAN_POINT('',(-101.855793840319,152.358536047028,-29.0523492449635));
#30245=CARTESIAN_POINT('',(-102.374675359574,152.877417566283,-43.9111718541794));
#30246=CARTESIAN_POINT('',(-101.855793840322,97.6414639528437,-29.0523492450538));
#30247=CARTESIAN_POINT('',(-101.855793840322,139.5,-29.0523492450538));
#30248=CARTESIAN_POINT('',(-102.46593485419,97.0313229391009,-46.5245018564718));
#30249=CARTESIAN_POINT('Origin',(-100.692004857763,156.22196942767,-19.9225545391781));
#30250=CARTESIAN_POINT('',(-104.031736389258,158.010428052083,-28.0271751846096));
#30251=CARTESIAN_POINT('',(-92.9158220723077,158.712238209874,-1.22612653954163));
#30252=CARTESIAN_POINT('',(-100.692004857763,158.221284077621,-19.9749084357938));
#30253=CARTESIAN_POINT('',(-105.344648352553,157.43198504458,-27.4674890966993));
#30254=CARTESIAN_POINT('Origin',(-104.031736389258,156.011113402131,-27.9748212879939));
#30255=CARTESIAN_POINT('',(-105.879120427069,156.011113302554,-27.2086063903362));
#30256=CARTESIAN_POINT('Ctrl Pts',(-105.344648352553,157.43198504458,-27.4674890966993));
#30257=CARTESIAN_POINT('Ctrl Pts',(-105.516905704687,157.245563110974,-27.3911625767738));
#30258=CARTESIAN_POINT('Ctrl Pts',(-105.65403285906,157.021289931618,-27.3284153717596));
#30259=CARTESIAN_POINT('Ctrl Pts',(-105.745489946005,156.7764965501,-27.284072792497));
#30260=CARTESIAN_POINT('Ctrl Pts',(-105.835857294369,156.534619955032,-27.2402585683458));
#30261=CARTESIAN_POINT('Ctrl Pts',(-105.880438026246,156.272920268918,-27.2149155639456));
#30262=CARTESIAN_POINT('Ctrl Pts',(-105.879120427069,156.011113302554,-27.2086063903362));
#30263=CARTESIAN_POINT('',(-91.58909715561,156.913324168873,7.24544107817312));
#30264=CARTESIAN_POINT('',(-102.53940897499,156.22196942767,-19.1563313160559));
#30265=CARTESIAN_POINT('',(-92.8625754472667,158.71261703675,-0.287760510327223));
#30266=CARTESIAN_POINT('Ctrl Pts',(-91.58909715561,156.913324168873,7.24544107817311));
#30267=CARTESIAN_POINT('Ctrl Pts',(-91.5885301728133,156.974580738278,7.24680810324019));
#30268=CARTESIAN_POINT('Ctrl Pts',(-91.5901469112488,157.035957856572,7.23535235337257));
#30269=CARTESIAN_POINT('Ctrl Pts',(-91.5939770406709,157.09716816038,7.21090886137991));
#30270=CARTESIAN_POINT('Ctrl Pts',(-91.5978137119893,157.158483011951,7.18642361967773));
#30271=CARTESIAN_POINT('Ctrl Pts',(-91.6038713430832,157.219630432318,7.14890622517119));
#30272=CARTESIAN_POINT('Ctrl Pts',(-91.6121716820461,157.280302397806,7.09823887402406));
#30273=CARTESIAN_POINT('Ctrl Pts',(-91.6195642230008,157.334338743994,7.0531129496373));
#30274=CARTESIAN_POINT('Ctrl Pts',(-91.6287356216361,157.387997657473,6.99755683096205));
#30275=CARTESIAN_POINT('Ctrl Pts',(-91.6396958634834,157.441049238124,6.93151926161469));
#30276=CARTESIAN_POINT('Ctrl Pts',(-91.6482142941922,157.482281559459,6.88019407495389));
#30277=CARTESIAN_POINT('Ctrl Pts',(-91.6578131891778,157.523146780301,6.82253808330466));
#30278=CARTESIAN_POINT('Ctrl Pts',(-91.6684951342468,157.563532342593,6.75853971125938));
#30279=CARTESIAN_POINT('Ctrl Pts',(-91.6823503593147,157.615915223375,6.67552937531949));
#30280=CARTESIAN_POINT('Ctrl Pts',(-91.6980279572159,157.667487351406,6.58184727560061));
#30281=CARTESIAN_POINT('Ctrl Pts',(-91.7155105512083,157.717953319685,6.47760487554582));
#30282=CARTESIAN_POINT('Ctrl Pts',(-91.7310658496315,157.762855878032,6.38485424357982));
#30283=CARTESIAN_POINT('Ctrl Pts',(-91.7480504143254,157.806884580882,6.283741488653));
#30284=CARTESIAN_POINT('Ctrl Pts',(-91.7664439972386,157.849836678418,6.17439196275648));
#30285=CARTESIAN_POINT('Ctrl Pts',(-91.7729594365477,157.865051320721,6.13565779101756));
#30286=CARTESIAN_POINT('Ctrl Pts',(-91.7796515908313,157.880130882052,6.09589058917727));
#30287=CARTESIAN_POINT('Ctrl Pts',(-91.7865192979212,157.895066386944,6.05509746678595));
#30288=CARTESIAN_POINT('Ctrl Pts',(-91.7980869555794,157.920223081207,5.98638736187779));
#30289=CARTESIAN_POINT('Ctrl Pts',(-91.8101548400511,157.944978127242,5.91475399728516));
#30290=CARTESIAN_POINT('Ctrl Pts',(-91.8227501940671,157.969349845931,5.84002766245935));
#30291=CARTESIAN_POINT('Ctrl Pts',(-91.8321412564751,157.987521334474,5.78431190623889));
#30292=CARTESIAN_POINT('Ctrl Pts',(-91.84182571781,158.005479560332,5.72687565631714));
#30293=CARTESIAN_POINT('Ctrl Pts',(-91.8518177381839,158.023228407139,5.66763032250498));
#30294=CARTESIAN_POINT('Ctrl Pts',(-91.8544830348431,158.0279627792,5.65182707307466));
#30295=CARTESIAN_POINT('Ctrl Pts',(-91.8571702281978,158.032682234392,5.63589501867843));
#30296=CARTESIAN_POINT('Ctrl Pts',(-91.8598795024615,158.037386946373,5.61983295344286));
#30297=CARTESIAN_POINT('Ctrl Pts',(-91.8698300185512,158.054666227729,5.5608408311953));
#30298=CARTESIAN_POINT('Ctrl Pts',(-91.8800328744328,158.071780710865,5.50013923175317));
#30299=CARTESIAN_POINT('Ctrl Pts',(-91.8904584888895,158.088627156819,5.43799761168759));
#30300=CARTESIAN_POINT('Ctrl Pts',(-91.9011391690863,158.105885756054,5.37433567851479));
#30301=CARTESIAN_POINT('Ctrl Pts',(-91.9120535328548,158.122862902816,5.30916247877447));
#30302=CARTESIAN_POINT('Ctrl Pts',(-91.9231683404919,158.139454658122,5.24282258924418));
#30303=CARTESIAN_POINT('Ctrl Pts',(-91.9300856034482,158.149780480945,5.20153618327509));
#30304=CARTESIAN_POINT('Ctrl Pts',(-91.9370804804952,158.159957183933,5.1597989872193));
#30305=CARTESIAN_POINT('Ctrl Pts',(-91.9441449609659,158.169961404555,5.11770403655517));
#30306=CARTESIAN_POINT('Ctrl Pts',(-91.9529843402931,158.182479112165,5.06503303856499));
#30307=CARTESIAN_POINT('Ctrl Pts',(-91.9619212854466,158.194729689302,5.01182075994065));
#30308=CARTESIAN_POINT('Ctrl Pts',(-91.9708650785704,158.206618215433,4.95859949520901));
#30309=CARTESIAN_POINT('Ctrl Pts',(-91.9800898878665,158.218880281969,4.90370600529372));
#30310=CARTESIAN_POINT('Ctrl Pts',(-91.9893219352303,158.23075715417,4.84880326641551));
#30311=CARTESIAN_POINT('Ctrl Pts',(-91.9984520767374,158.242158844692,4.79452929085173));
#30312=CARTESIAN_POINT('Ctrl Pts',(-92.0081922064234,158.254322286436,4.73662925062189));
#30313=CARTESIAN_POINT('Ctrl Pts',(-92.0178163091476,158.265944873987,4.67944512682306));
#30314=CARTESIAN_POINT('Ctrl Pts',(-92.0271817714932,158.276934132532,4.62380747586399));
#30315=CARTESIAN_POINT('Ctrl Pts',(-92.0289278995474,158.278983006569,4.61343420654454));
#30316=CARTESIAN_POINT('Ctrl Pts',(-92.0306650119885,158.281009910365,4.60311483134363));
#30317=CARTESIAN_POINT('Ctrl Pts',(-92.0323921520818,158.283014304563,4.5928549104978));
#30318=CARTESIAN_POINT('Ctrl Pts',(-92.0398111134318,158.291624215911,4.54878323588086));
#30319=CARTESIAN_POINT('Ctrl Pts',(-92.0470780340325,158.299817247232,4.50573569655921));
#30320=CARTESIAN_POINT('Ctrl Pts',(-92.054280200506,158.307726765774,4.46319078196443));
#30321=CARTESIAN_POINT('Ctrl Pts',(-92.0616689723597,158.315841216919,4.41954354489579));
#30322=CARTESIAN_POINT('Ctrl Pts',(-92.0689896349094,158.323657270205,4.37642498151258));
#30323=CARTESIAN_POINT('Ctrl Pts',(-92.0763451362616,158.331305928649,4.33321780493384));
#30324=CARTESIAN_POINT('Ctrl Pts',(-92.0838474592186,158.339107260344,4.28914817905376));
#30325=CARTESIAN_POINT('Ctrl Pts',(-92.0913860400713,158.34673449003,4.24498621010455));
#30326=CARTESIAN_POINT('Ctrl Pts',(-92.0990785829002,158.354313016479,4.20002516716458));
#30327=CARTESIAN_POINT('Ctrl Pts',(-92.1043303330326,158.359486926871,4.1693299642302));
#30328=CARTESIAN_POINT('Ctrl Pts',(-92.1096540151324,158.364637861536,4.13826127297452));
#30329=CARTESIAN_POINT('Ctrl Pts',(-92.1150892821735,158.369801941142,4.10658100533397));
#30330=CARTESIAN_POINT('Ctrl Pts',(-92.1287563588974,158.382787112183,4.0269204026062));
#30331=CARTESIAN_POINT('Ctrl Pts',(-92.1430100443509,158.39587682427,3.94361942073314));
#30332=CARTESIAN_POINT('Ctrl Pts',(-92.1578185792271,158.40893790201,3.85689417320422));
#30333=CARTESIAN_POINT('Ctrl Pts',(-92.172424381445,158.42182017023,3.77135621666146));
#30334=CARTESIAN_POINT('Ctrl Pts',(-92.1875699184234,158.43467445779,3.68248706559856));
#30335=CARTESIAN_POINT('Ctrl Pts',(-92.2032178170518,158.447380065261,3.59054418913291));
#30336=CARTESIAN_POINT('Ctrl Pts',(-92.2188544244981,158.460076504643,3.49866765663932));
#30337=CARTESIAN_POINT('Ctrl Pts',(-92.234992639058,158.472624339426,3.40372182805555));
#30338=CARTESIAN_POINT('Ctrl Pts',(-92.2515886333563,158.484912243098,3.30601451408025));
#30339=CARTESIAN_POINT('Ctrl Pts',(-92.2683185694812,158.49729931915,3.20751863053383));
#30340=CARTESIAN_POINT('Ctrl Pts',(-92.2855136680559,158.509422093611,3.10621656307228));
#30341=CARTESIAN_POINT('Ctrl Pts',(-92.3031228765218,158.521178048959,3.00247510150183));
#30342=CARTESIAN_POINT('Ctrl Pts',(-92.3075642983732,158.524143154237,2.97630926927773));
#30343=CARTESIAN_POINT('Ctrl Pts',(-92.3120320354287,158.527084987525,2.94998850348628));
#30344=CARTESIAN_POINT('Ctrl Pts',(-92.3165252121603,158.530002036787,2.92351918885301));
#30345=CARTESIAN_POINT('Ctrl Pts',(-92.3464823653345,158.549450746854,2.74704152944828));
#30346=CARTESIAN_POINT('Ctrl Pts',(-92.3775793775669,158.567806906347,2.56390763200783));
#30347=CARTESIAN_POINT('Ctrl Pts',(-92.409864926864,158.584886415441,2.37383764055064));
#30348=CARTESIAN_POINT('Ctrl Pts',(-92.4399472180513,158.600800370045,2.19673856825732));
#30349=CARTESIAN_POINT('Ctrl Pts',(-92.4710614922734,158.615605849153,2.01361702336177));
#30350=CARTESIAN_POINT('Ctrl Pts',(-92.5032420301601,158.629120724552,1.82427760246635));
#30351=CARTESIAN_POINT('Ctrl Pts',(-92.5326091931252,158.641454065583,1.65149112982443));
#30352=CARTESIAN_POINT('Ctrl Pts',(-92.5628643907375,158.65271238949,1.47352612144788));
#30353=CARTESIAN_POINT('Ctrl Pts',(-92.59402808577,158.662731089409,1.29026772675178));
#30354=CARTESIAN_POINT('Ctrl Pts',(-92.623845729276,158.67231705225,1.1149248004136));
#30355=CARTESIAN_POINT('Ctrl Pts',(-92.6544951621438,158.680768157508,0.934735426259074));
#30356=CARTESIAN_POINT('Ctrl Pts',(-92.6859879495718,158.687916307386,0.749637096159465));
#30357=CARTESIAN_POINT('Ctrl Pts',(-92.7155387631157,158.694623673151,0.575952685005145));
#30358=CARTESIAN_POINT('Ctrl Pts',(-92.7458321659657,158.700183736574,0.39794584807729));
#30359=CARTESIAN_POINT('Ctrl Pts',(-92.7768712232786,158.704436858024,0.215603703516468));
#30360=CARTESIAN_POINT('Ctrl Pts',(-92.8048351633266,158.708268612064,0.0513266525959673));
#30361=CARTESIAN_POINT('Ctrl Pts',(-92.8334043068424,158.711039378123,-0.116469103131674));
#30362=CARTESIAN_POINT('Ctrl Pts',(-92.8625754472667,158.71261703675,-0.287760510327224));
#30363=CARTESIAN_POINT('Ctrl Pts',(-92.8625754518397,158.712617036997,-0.287760537179398));
#30364=CARTESIAN_POINT('Ctrl Pts',(-92.8754277879797,158.713312128003,-0.36322878117316));
#30365=CARTESIAN_POINT('Ctrl Pts',(-92.8862083995341,158.714049314325,-0.437425444898424));
#30366=CARTESIAN_POINT('Ctrl Pts',(-92.8950090085769,158.714690520431,-0.510384093264141));
#30367=CARTESIAN_POINT('Ctrl Pts',(-92.9036116766322,158.715317304697,-0.581701774869336));
#30368=CARTESIAN_POINT('Ctrl Pts',(-92.9103222122464,158.715852962966,-0.651837390399667));
#30369=CARTESIAN_POINT('Ctrl Pts',(-92.9151792828138,158.716172951335,-0.720810895944393));
#30370=CARTESIAN_POINT('Ctrl Pts',(-92.9199007195488,158.716484004019,-0.787858314403277));
#30371=CARTESIAN_POINT('Ctrl Pts',(-92.9228705892043,158.71659173301,-0.853808324033345));
#30372=CARTESIAN_POINT('Ctrl Pts',(-92.9240822070966,158.716378361211,-0.918656930849046));
#30373=CARTESIAN_POINT('Ctrl Pts',(-92.9252332862091,158.716175650585,-0.980265361415086));
#30374=CARTESIAN_POINT('Ctrl Pts',(-92.9247971748639,158.71568344581,-1.04088013048251));
#30375=CARTESIAN_POINT('Ctrl Pts',(-92.9227327540567,158.714792141119,-1.10046957784137));
#30376=CARTESIAN_POINT('Ctrl Pts',(-92.921263388839,158.714157749086,-1.14288276268359));
#30377=CARTESIAN_POINT('Ctrl Pts',(-92.918968414581,158.713321012548,-1.18477597371056));
#30378=CARTESIAN_POINT('Ctrl Pts',(-92.9158220723077,158.712238209874,-1.22612653954163));
#30379=CARTESIAN_POINT('Origin',(-103.432068100814,155.483039106621,-48.1411650279142));
#30380=CARTESIAN_POINT('',(-105.906490517953,157.351165052516,-30.868614118802));
#30381=CARTESIAN_POINT('Origin',(-104.496041293447,155.938564368708,-30.7453570979272));
#30382=CARTESIAN_POINT('',(-104.496041293447,157.937879018659,-30.7977109945429));
#30383=CARTESIAN_POINT('Origin',(-104.496041293447,155.938564368708,-30.7453570979271));
#30384=CARTESIAN_POINT('',(-103.432068100814,157.482353756572,-48.19351892453));
#30385=CARTESIAN_POINT('Origin',(-105.596291163876,94.,-29.136838968206));
#30386=CARTESIAN_POINT('',(-106.582538488953,154.412996236586,-28.9715627939413));
#30387=CARTESIAN_POINT('Origin',(-105.596291163876,154.412996236586,-29.136838968206));
#30388=CARTESIAN_POINT('',(-106.582538488953,95.5870037634137,-28.9715627939413));
#30389=CARTESIAN_POINT('Origin',(-105.596291163876,95.5870037634137,-29.136838968206));
#30390=CARTESIAN_POINT('',(-106.519992946928,95.5870037634137,-28.7537274702336));
#30391=CARTESIAN_POINT('Origin',(-105.596291163876,95.5870037634137,-29.136838968206));
#30392=CARTESIAN_POINT('',(-106.51999322249,154.412996236586,-28.7537273566449));
#30393=CARTESIAN_POINT('',(-106.51999322249,94.,-28.7537273566449));
#30394=CARTESIAN_POINT('Origin',(-105.596291163876,154.412996236586,-29.136838968206));
#30395=CARTESIAN_POINT('Origin',(-103.086714611535,94.664819166319,-53.7876446657998));
#30396=CARTESIAN_POINT('',(-104.496041293447,92.0621209813409,-30.797710994543));
#30397=CARTESIAN_POINT('',(-103.086714611535,92.6655045163679,-53.8399985624155));
#30398=CARTESIAN_POINT('',(-105.906490517953,92.6488349474838,-30.8686141188021));
#30399=CARTESIAN_POINT('Origin',(-104.496041293447,94.061435631292,-30.7453570979273));
#30400=CARTESIAN_POINT('Ctrl Pts',(-105.906490517953,92.6488349474838,-30.8686141188021));
#30401=CARTESIAN_POINT('Ctrl Pts',(-106.092332727059,92.8349606350331,-30.8751068425894));
#30402=CARTESIAN_POINT('Ctrl Pts',(-106.240995776594,93.0581597476512,-30.8783547897611));
#30403=CARTESIAN_POINT('Ctrl Pts',(-106.341215595498,93.3014313420593,-30.8781142055851));
#30404=CARTESIAN_POINT('Ctrl Pts',(-106.440240720703,93.5418029607526,-30.8778764893489));
#30405=CARTESIAN_POINT('Ctrl Pts',(-106.490694317741,93.8015676853414,-30.8741601848352));
#30406=CARTESIAN_POINT('Ctrl Pts',(-106.492289497547,94.0614357287726,-30.8674528660081));
#30407=CARTESIAN_POINT('Ctrl Pts',(-106.159757767723,93.0357555402865,-29.0661543979355));
#30408=CARTESIAN_POINT('Ctrl Pts',(-106.220486882371,93.1413414354738,-29.0540444053011));
#30409=CARTESIAN_POINT('Ctrl Pts',(-106.327088851543,93.3703275984488,-29.0319241743745));
#30410=CARTESIAN_POINT('Ctrl Pts',(-106.451586179222,93.7963916231389,-29.0047573954654));
#30411=CARTESIAN_POINT('Ctrl Pts',(-106.543024834394,94.355663188237,-28.9832670169924));
#30412=CARTESIAN_POINT('Ctrl Pts',(-106.585420184768,95.0376480824109,-28.9707919688499));
#30413=CARTESIAN_POINT('Ctrl Pts',(-106.582538488953,95.4017605549079,-28.9715627939413));
#30414=CARTESIAN_POINT('Ctrl Pts',(-106.582538488953,95.5870037634137,-28.9715627939413));
#30415=CARTESIAN_POINT('Ctrl Pts',(-106.225446977821,93.1255322592087,-29.1478664747165));
#30416=CARTESIAN_POINT('Ctrl Pts',(-106.277289029105,93.2300602679124,-29.129053496216));
#30417=CARTESIAN_POINT('Ctrl Pts',(-106.369002588235,93.4570494203136,-29.093441068411));
#30418=CARTESIAN_POINT('Ctrl Pts',(-106.476903013597,93.8804889558776,-29.0479260432671));
#30419=CARTESIAN_POINT('Ctrl Pts',(-106.554975751715,94.4299212853727,-29.0115347985218));
#30420=CARTESIAN_POINT('Ctrl Pts',(-106.588938892491,95.0715924051956,-28.9931536730768));
#30421=CARTESIAN_POINT('Ctrl Pts',(-106.586570378002,95.4120321994051,-28.9956221588645));
#30422=CARTESIAN_POINT('Ctrl Pts',(-106.586709408659,95.5870037634137,-28.9964517921377));
#30423=CARTESIAN_POINT('Ctrl Pts',(-106.343969547918,93.3238281609064,-29.2826408053906));
#30424=CARTESIAN_POINT('Ctrl Pts',(-106.380780652651,93.4275399330192,-29.2525252489374));
#30425=CARTESIAN_POINT('Ctrl Pts',(-106.446575492119,93.6544770854441,-29.194520240492));
#30426=CARTESIAN_POINT('Ctrl Pts',(-106.523848909919,94.0765676158104,-29.1186064125349));
#30427=CARTESIAN_POINT('Ctrl Pts',(-106.576108196069,94.6047179851234,-29.0617230591208));
#30428=CARTESIAN_POINT('Ctrl Pts',(-106.594651274522,95.1506160389577,-29.0391550962363));
#30429=CARTESIAN_POINT('Ctrl Pts',(-106.59296759774,95.4357827550251,-29.0445904091756));
#30430=CARTESIAN_POINT('Ctrl Pts',(-106.593166044399,95.5870037634137,-29.0465456957738));
#30431=CARTESIAN_POINT('Ctrl Pts',(-106.515275798042,93.8332432539004,-29.4492822046715));
#30432=CARTESIAN_POINT('Ctrl Pts',(-106.529973872039,93.9342627120986,-29.4000759691508));
#30433=CARTESIAN_POINT('Ctrl Pts',(-106.555842583089,94.1523560212501,-29.3076906127226));
#30434=CARTESIAN_POINT('Ctrl Pts',(-106.582485090847,94.5211263908247,-29.2022023655503));
#30435=CARTESIAN_POINT('Ctrl Pts',(-106.595501284322,94.9092076365257,-29.1374973613476));
#30436=CARTESIAN_POINT('Ctrl Pts',(-106.597327259254,95.2548538953564,-29.1156399679038));
#30437=CARTESIAN_POINT('Ctrl Pts',(-106.597132432663,95.4756001505228,-29.1202385400802));
#30438=CARTESIAN_POINT('Ctrl Pts',(-106.597139911683,95.5870037634137,-29.1222038570576));
#30439=CARTESIAN_POINT('Ctrl Pts',(-106.571350023408,94.2498924113831,-29.575175773569));
#30440=CARTESIAN_POINT('Ctrl Pts',(-106.575123676105,94.3252335946995,-29.5134770973603));
#30441=CARTESIAN_POINT('Ctrl Pts',(-106.582028780689,94.4875216749915,-29.4005796353665));
#30442=CARTESIAN_POINT('Ctrl Pts',(-106.589546282153,94.7546007029534,-29.2776695728767));
#30443=CARTESIAN_POINT('Ctrl Pts',(-106.594241401391,95.0394690219424,-29.2009050518943));
#30444=CARTESIAN_POINT('Ctrl Pts',(-106.596102244169,95.3194651120232,-29.1704805414086));
#30445=CARTESIAN_POINT('Ctrl Pts',(-106.596017941156,95.4990250442452,-29.1718588834952));
#30446=CARTESIAN_POINT('Ctrl Pts',(-106.595966586999,95.5870037634137,-29.1726985165354));
#30447=CARTESIAN_POINT('Ctrl Pts',(-106.567057459182,94.4360827537342,-29.6453585782858));
#30448=CARTESIAN_POINT('Ctrl Pts',(-106.571276209044,94.497790780626,-29.5763826277604));
#30449=CARTESIAN_POINT('Ctrl Pts',(-106.578977099399,94.6344620427382,-29.4504741834061));
#30450=CARTESIAN_POINT('Ctrl Pts',(-106.587264752811,94.8630720852849,-29.3149722478848));
#30451=CARTESIAN_POINT('Ctrl Pts',(-106.592365492836,95.1085247267411,-29.2315758856584));
#30452=CARTESIAN_POINT('Ctrl Pts',(-106.594396206005,95.3522540734533,-29.1983740188387));
#30453=CARTESIAN_POINT('Ctrl Pts',(-106.594425962298,95.510146461103,-29.1978875077409));
#30454=CARTESIAN_POINT('Ctrl Pts',(-106.594425962298,95.5870037634137,-29.1978875077409));
#30455=CARTESIAN_POINT('',(-106.159757767723,93.0357555402865,-29.0661543979355));
#30456=CARTESIAN_POINT('Ctrl Pts',(-106.159757767723,93.0357555402866,-29.0661543979355));
#30457=CARTESIAN_POINT('Ctrl Pts',(-106.193868358141,93.095061480205,-29.0593524051664));
#30458=CARTESIAN_POINT('Ctrl Pts',(-106.225858523876,93.1570697928668,-29.0528427030378));
#30459=CARTESIAN_POINT('Ctrl Pts',(-106.255768777247,93.2227692548345,-29.0466593398454));
#30460=CARTESIAN_POINT('Ctrl Pts',(-106.279109528442,93.2740384559505,-29.0418340934645));
#30461=CARTESIAN_POINT('Ctrl Pts',(-106.301184383433,93.3275552860507,-29.0372072173463));
#30462=CARTESIAN_POINT('Ctrl Pts',(-106.322023411664,93.3837711504869,-29.0327882567208));
#30463=CARTESIAN_POINT('Ctrl Pts',(-106.342043974037,93.4377791017094,-29.0285428535359));
#30464=CARTESIAN_POINT('Ctrl Pts',(-106.36092886984,93.4942787896762,-29.0244912142309));
#30465=CARTESIAN_POINT('Ctrl Pts',(-106.378755301869,93.5538439186063,-29.020619323417));
#30466=CARTESIAN_POINT('Ctrl Pts',(-106.39522998716,93.6088923294079,-29.0170410312194));
#30467=CARTESIAN_POINT('Ctrl Pts',(-106.410800357296,93.6665585193333,-29.0136163246848));
#30468=CARTESIAN_POINT('Ctrl Pts',(-106.425513161978,93.7273374133758,-29.0103380390582));
#30469=CARTESIAN_POINT('Ctrl Pts',(-106.432686037804,93.7569687086491,-29.0087397893546));
#30470=CARTESIAN_POINT('Ctrl Pts',(-106.439654888597,93.7873405321578,-29.0071763968542));
#30471=CARTESIAN_POINT('Ctrl Pts',(-106.446424044191,93.8185146949233,-29.0056473431346));
#30472=CARTESIAN_POINT('Ctrl Pts',(-106.46123819987,93.8867386992236,-29.0023010409957));
#30473=CARTESIAN_POINT('Ctrl Pts',(-106.474984686351,93.9582888255993,-28.9991397307299));
#30474=CARTESIAN_POINT('Ctrl Pts',(-106.48774193222,94.0336829718414,-28.9961580238389));
#30475=CARTESIAN_POINT('Ctrl Pts',(-106.490402637351,94.0494074937182,-28.9955361464443));
#30476=CARTESIAN_POINT('Ctrl Pts',(-106.493020253193,94.0652993961787,-28.9949220865481));
#30477=CARTESIAN_POINT('Ctrl Pts',(-106.495595400533,94.0813636636177,-28.9943158033594));
#30478=CARTESIAN_POINT('Ctrl Pts',(-106.50707274951,94.1529615875721,-28.9916136186625));
#30479=CARTESIAN_POINT('Ctrl Pts',(-106.517440972293,94.2287254102062,-28.9890888635797));
#30480=CARTESIAN_POINT('Ctrl Pts',(-106.526682097164,94.3071529453253,-28.9867776001423));
#30481=CARTESIAN_POINT('Ctrl Pts',(-106.52936855566,94.329952368656,-28.9861056999804));
#30482=CARTESIAN_POINT('Ctrl Pts',(-106.531959663078,94.3529772582001,-28.9854518537708));
#30483=CARTESIAN_POINT('Ctrl Pts',(-106.534454727826,94.3761913688818,-28.9848169825711));
#30484=CARTESIAN_POINT('Ctrl Pts',(-106.54154774505,94.442184881485,-28.9830121587254));
#30485=CARTESIAN_POINT('Ctrl Pts',(-106.547888675724,94.509944055999,-28.981354396699));
#30486=CARTESIAN_POINT('Ctrl Pts',(-106.553428251279,94.5784572125323,-28.9798712043091));
#30487=CARTESIAN_POINT('Ctrl Pts',(-106.560262320313,94.6629805910438,-28.978041418059));
#30488=CARTESIAN_POINT('Ctrl Pts',(-106.565875983551,94.7486499407512,-28.9764775871649));
#30489=CARTESIAN_POINT('Ctrl Pts',(-106.57019640638,94.8334867865998,-28.9752287343071));
#30490=CARTESIAN_POINT('Ctrl Pts',(-106.570612079189,94.8416490363225,-28.9751085807489));
#30491=CARTESIAN_POINT('Ctrl Pts',(-106.571015798852,94.8498035474653,-28.9749913390339));
#30492=CARTESIAN_POINT('Ctrl Pts',(-106.571407512094,94.8579485428107,-28.9748770501506));
#30493=CARTESIAN_POINT('Ctrl Pts',(-106.573990326742,94.9116536797539,-28.9741234708217));
#30494=CARTESIAN_POINT('Ctrl Pts',(-106.575984399172,94.9639313557523,-28.9735347235255));
#30495=CARTESIAN_POINT('Ctrl Pts',(-106.577520355609,95.0150276923438,-28.9730740452786));
#30496=CARTESIAN_POINT('Ctrl Pts',(-106.579245810355,95.0724280289706,-28.9725565309475));
#30497=CARTESIAN_POINT('Ctrl Pts',(-106.580387433646,95.1280158570704,-28.9722136526161));
#30498=CARTESIAN_POINT('Ctrl Pts',(-106.581147040449,95.1824084001136,-28.9719850062748));
#30499=CARTESIAN_POINT('Ctrl Pts',(-106.582008498605,95.2440941295944,-28.9717257020473));
#30500=CARTESIAN_POINT('Ctrl Pts',(-106.582377965239,95.3042414267757,-28.9716136127866));
#30501=CARTESIAN_POINT('Ctrl Pts',(-106.582524856856,95.3636803865212,-28.9715686139955));
#30502=CARTESIAN_POINT('Ctrl Pts',(-106.582710301689,95.4387197121132,-28.9715118048093));
#30503=CARTESIAN_POINT('Ctrl Pts',(-106.582538488953,95.5126255304668,-28.9715627939413));
#30504=CARTESIAN_POINT('Ctrl Pts',(-106.582538488953,95.5870037634138,-28.9715627939413));
#30505=CARTESIAN_POINT('Ctrl Pts',(-106.159757767723,93.0357555402865,-29.0661543979355));
#30506=CARTESIAN_POINT('Ctrl Pts',(-106.225446977821,93.1255322592087,-29.1478664747165));
#30507=CARTESIAN_POINT('Ctrl Pts',(-106.343969547918,93.3238281609064,-29.2826408053906));
#30508=CARTESIAN_POINT('Ctrl Pts',(-106.515275798042,93.8332432539004,-29.4492822046715));
#30509=CARTESIAN_POINT('Ctrl Pts',(-106.571350023408,94.2498924113831,-29.575175773569));
#30510=CARTESIAN_POINT('Ctrl Pts',(-106.567057459182,94.4360827537342,-29.6453585782858));
#30511=CARTESIAN_POINT('Ctrl Pts',(-106.159666069941,156.964294183074,-29.0656604561344));
#30512=CARTESIAN_POINT('Ctrl Pts',(-106.138358950669,157.015956672759,-29.1268318378117));
#30513=CARTESIAN_POINT('Ctrl Pts',(-106.09524245494,157.108865545525,-29.2600535904003));
#30514=CARTESIAN_POINT('Ctrl Pts',(-106.030746562164,157.223659689985,-29.5130440157028));
#30515=CARTESIAN_POINT('Ctrl Pts',(-105.97137557362,157.317387101145,-29.8591372231369));
#30516=CARTESIAN_POINT('Ctrl Pts',(-105.933877318705,157.368858776075,-30.3504223928798));
#30517=CARTESIAN_POINT('Ctrl Pts',(-105.917317825577,157.355800613053,-30.6915892039445));
#30518=CARTESIAN_POINT('Ctrl Pts',(-105.906490517953,157.351165052516,-30.868614118802));
#30519=CARTESIAN_POINT('Ctrl Pts',(-106.225345648909,156.874419443198,-29.1473099287261));
#30520=CARTESIAN_POINT('Ctrl Pts',(-106.206328250355,156.92538160559,-29.2038374238039));
#30521=CARTESIAN_POINT('Ctrl Pts',(-106.168226220066,157.017658421823,-29.3299453249355));
#30522=CARTESIAN_POINT('Ctrl Pts',(-106.113922509955,157.130129668107,-29.5764256406353));
#30523=CARTESIAN_POINT('Ctrl Pts',(-106.069304301174,157.216720535914,-29.918533004284));
#30524=CARTESIAN_POINT('Ctrl Pts',(-106.045681579056,157.255629353027,-30.3885093528864));
#30525=CARTESIAN_POINT('Ctrl Pts',(-106.035641312375,157.23625634693,-30.7076454242074));
#30526=CARTESIAN_POINT('Ctrl Pts',(-106.029646865574,157.22782084569,-30.8729168019847));
#30527=CARTESIAN_POINT('Ctrl Pts',(-106.344107964504,156.675610343419,-29.2825824780185));
#30528=CARTESIAN_POINT('Ctrl Pts',(-106.329816888896,156.725927424178,-29.3354485605125));
#30529=CARTESIAN_POINT('Ctrl Pts',(-106.302584817123,156.816062075183,-29.4563045554829));
#30530=CARTESIAN_POINT('Ctrl Pts',(-106.27104815068,156.917809313398,-29.7017710880111));
#30531=CARTESIAN_POINT('Ctrl Pts',(-106.254796648479,156.981857468603,-30.0432475844186));
#30532=CARTESIAN_POINT('Ctrl Pts',(-106.249236377783,156.993657362994,-30.4653000630515));
#30533=CARTESIAN_POINT('Ctrl Pts',(-106.24492905535,156.964114756206,-30.7371763024408));
#30534=CARTESIAN_POINT('Ctrl Pts',(-106.243606635022,156.94875317537,-30.8786954979634));
#30535=CARTESIAN_POINT('Ctrl Pts',(-106.515260457149,156.166526720107,-29.4485190318679));
#30536=CARTESIAN_POINT('Ctrl Pts',(-106.509631040947,156.220390605647,-29.5095248824907));
#30537=CARTESIAN_POINT('Ctrl Pts',(-106.499914776485,156.315358353002,-29.6492210827155));
#30538=CARTESIAN_POINT('Ctrl Pts',(-106.488741510092,156.420010506102,-29.9143990108189));
#30539=CARTESIAN_POINT('Ctrl Pts',(-106.475863748476,156.487594652589,-30.2296433757164));
#30540=CARTESIAN_POINT('Ctrl Pts',(-106.457467076786,156.506678973703,-30.5556780997233));
#30541=CARTESIAN_POINT('Ctrl Pts',(-106.449166312086,156.477656785211,-30.7715217565753));
#30542=CARTESIAN_POINT('Ctrl Pts',(-106.445702355573,156.461435617761,-30.8782953424107));
#30543=CARTESIAN_POINT('Ctrl Pts',(-106.571393654613,155.749612132167,-29.5744624096708));
#30544=CARTESIAN_POINT('Ctrl Pts',(-106.567328688542,155.812421194999,-29.6409240174564));
#30545=CARTESIAN_POINT('Ctrl Pts',(-106.558267012117,155.925819464185,-29.7890811173704));
#30546=CARTESIAN_POINT('Ctrl Pts',(-106.542567068175,156.048508608489,-30.0457729317968));
#30547=CARTESIAN_POINT('Ctrl Pts',(-106.525451908599,156.119587438977,-30.3256033173217));
#30548=CARTESIAN_POINT('Ctrl Pts',(-106.508256427192,156.13619260195,-30.6067469531647));
#30549=CARTESIAN_POINT('Ctrl Pts',(-106.497319600361,156.120937515619,-30.7855624912151));
#30550=CARTESIAN_POINT('Ctrl Pts',(-106.49203277853,156.112860206445,-30.8720012640897));
#30551=CARTESIAN_POINT('Ctrl Pts',(-106.567101090387,155.563421789816,-29.6446452143877));
#30552=CARTESIAN_POINT('Ctrl Pts',(-106.562876895604,155.625003360361,-29.7137101886027));
#30553=CARTESIAN_POINT('Ctrl Pts',(-106.553630084897,155.73562139399,-29.8648942072695));
#30554=CARTESIAN_POINT('Ctrl Pts',(-106.538319794998,155.852744644122,-30.1152152344157));
#30555=CARTESIAN_POINT('Ctrl Pts',(-106.522346173415,155.921081703105,-30.3763816387336));
#30556=CARTESIAN_POINT('Ctrl Pts',(-106.506769273649,155.944336119509,-30.6310616986669));
#30557=CARTESIAN_POINT('Ctrl Pts',(-106.497001314498,155.940572508322,-30.7907664190788));
#30558=CARTESIAN_POINT('Ctrl Pts',(-106.49231089029,155.938564368708,-30.8674541769969));
#30559=CARTESIAN_POINT('',(-106.159666069941,156.964294183074,-29.0656604561344));
#30560=CARTESIAN_POINT('Ctrl Pts',(-106.159666069941,156.964294183074,-29.0656604561344));
#30561=CARTESIAN_POINT('Ctrl Pts',(-106.138358950669,157.015956672759,-29.1268318378117));
#30562=CARTESIAN_POINT('Ctrl Pts',(-106.09524245494,157.108865545525,-29.2600535904003));
#30563=CARTESIAN_POINT('Ctrl Pts',(-106.030746562164,157.223659689985,-29.5130440157028));
#30564=CARTESIAN_POINT('Ctrl Pts',(-105.97137557362,157.317387101145,-29.8591372231369));
#30565=CARTESIAN_POINT('Ctrl Pts',(-105.933877318705,157.368858776075,-30.3504223928798));
#30566=CARTESIAN_POINT('Ctrl Pts',(-105.917317825577,157.355800613053,-30.6915892039445));
#30567=CARTESIAN_POINT('Ctrl Pts',(-105.906490517953,157.351165052516,-30.868614118802));
#30568=CARTESIAN_POINT('Ctrl Pts',(-106.159666069941,156.964294183074,-29.0656604561344));
#30569=CARTESIAN_POINT('Ctrl Pts',(-106.225345648909,156.874419443198,-29.1473099287261));
#30570=CARTESIAN_POINT('Ctrl Pts',(-106.344107964504,156.675610343419,-29.2825824780185));
#30571=CARTESIAN_POINT('Ctrl Pts',(-106.515260457149,156.166526720107,-29.4485190318679));
#30572=CARTESIAN_POINT('Ctrl Pts',(-106.571393654613,155.749612132167,-29.5744624096708));
#30573=CARTESIAN_POINT('Ctrl Pts',(-106.567101090387,155.563421789816,-29.6446452143877));
#30574=CARTESIAN_POINT('Origin',(-3.39107127049323E-14,125.,-27.5));
#30575=CARTESIAN_POINT('',(-104.998236203965,152.749813000226,-27.5));
#30576=CARTESIAN_POINT('',(-104.998236204112,97.2501869996488,-27.5));
#30577=CARTESIAN_POINT('',(-104.998236203965,109.5,-27.5));
#30578=CARTESIAN_POINT('',(-103.354880080655,97.250186999594,-27.5));
#30579=CARTESIAN_POINT('',(-52.,97.2501869997738,-27.5));
#30580=CARTESIAN_POINT('',(-103.354880080851,152.749813000226,-27.5));
#30581=CARTESIAN_POINT('',(-103.354880080851,139.5,-27.5));
#30582=CARTESIAN_POINT('',(52.0184988467186,152.749813000226,-27.5));
#30583=CARTESIAN_POINT('Origin',(-91.4225478323467,94.,7.64700017509565));
#30584=CARTESIAN_POINT('',(-106.348217475623,155.579947720605,-28.3395670800759));
#30585=CARTESIAN_POINT('Ctrl Pts',(-105.879120427069,156.011113302554,-27.2086063903362));
#30586=CARTESIAN_POINT('Ctrl Pts',(-105.884970209424,156.010743953824,-27.2227112846505));
#30587=CARTESIAN_POINT('Ctrl Pts',(-105.890821578996,156.010373836618,-27.2368204714228));
#30588=CARTESIAN_POINT('Ctrl Pts',(-105.896716657599,156.009950713176,-27.2510352253366));
#30589=CARTESIAN_POINT('Ctrl Pts',(-105.902899947656,156.009506903152,-27.2659449411261));
#30590=CARTESIAN_POINT('Ctrl Pts',(-105.909131218201,156.00900479938,-27.2809705403496));
#30591=CARTESIAN_POINT('Ctrl Pts',(-105.915436772407,156.00839408801,-27.296175209006));
#30592=CARTESIAN_POINT('Ctrl Pts',(-105.922147666964,156.007744118242,-27.3123572803669));
#30593=CARTESIAN_POINT('Ctrl Pts',(-105.928942557319,156.006971154312,-27.3287418319327));
#30594=CARTESIAN_POINT('Ctrl Pts',(-105.935830378659,156.006025233473,-27.3453502513109));
#30595=CARTESIAN_POINT('Ctrl Pts',(-105.943363124967,156.004990743559,-27.3635137610141));
#30596=CARTESIAN_POINT('Ctrl Pts',(-105.951006792595,156.003749419618,-27.3819444768294));
#30597=CARTESIAN_POINT('Ctrl Pts',(-105.958749438821,156.002247976773,-27.4006135572062));
#30598=CARTESIAN_POINT('Ctrl Pts',(-105.968193713563,156.000416556569,-27.4233856068494));
#30599=CARTESIAN_POINT('Ctrl Pts',(-105.977784827872,155.998198036456,-27.4465112873257));
#30600=CARTESIAN_POINT('Ctrl Pts',(-105.987471623961,155.995513931345,-27.4698673466145));
#30601=CARTESIAN_POINT('Ctrl Pts',(-105.998247549246,155.992528040461,-27.4958494306332));
#30602=CARTESIAN_POINT('Ctrl Pts',(-106.009139514584,155.988966613733,-27.5221109196943));
#30603=CARTESIAN_POINT('Ctrl Pts',(-106.020067145737,155.984737545393,-27.5484581355931));
#30604=CARTESIAN_POINT('Ctrl Pts',(-106.028316883025,155.981544840379,-27.5683487785305));
#30605=CARTESIAN_POINT('Ctrl Pts',(-106.036586408828,155.97797207953,-27.5882869763073));
#30606=CARTESIAN_POINT('Ctrl Pts',(-106.044852192658,155.973980640816,-27.6082160016971));
#30607=CARTESIAN_POINT('Ctrl Pts',(-106.052421318262,155.970325609231,-27.6264653655162));
#30608=CARTESIAN_POINT('Ctrl Pts',(-106.059987013052,155.96631965275,-27.6447063248245));
#30609=CARTESIAN_POINT('Ctrl Pts',(-106.067546749802,155.961930706375,-27.6629328314897));
#30610=CARTESIAN_POINT('Ctrl Pts',(-106.077405120428,155.956207245167,-27.6867013387644));
#30611=CARTESIAN_POINT('Ctrl Pts',(-106.087254367449,155.949830800035,-27.7104476585822));
#30612=CARTESIAN_POINT('Ctrl Pts',(-106.097130124066,155.942727013492,-27.7342582636293));
#30613=CARTESIAN_POINT('Ctrl Pts',(-106.103720245228,155.937986636036,-27.7501471497464));
#30614=CARTESIAN_POINT('Ctrl Pts',(-106.110324042619,155.932930129468,-27.76606930411));
#30615=CARTESIAN_POINT('Ctrl Pts',(-106.116937277857,155.927527663006,-27.7820145076464));
#30616=CARTESIAN_POINT('Ctrl Pts',(-106.118571907656,155.926192305597,-27.7859557714793));
#30617=CARTESIAN_POINT('Ctrl Pts',(-106.120207510991,155.92483720401,-27.78989939841));
#30618=CARTESIAN_POINT('Ctrl Pts',(-106.121843978998,155.923462342345,-27.7938451259242));
#30619=CARTESIAN_POINT('Ctrl Pts',(-106.130827702374,155.915914760094,-27.8155059982211));
#30620=CARTESIAN_POINT('Ctrl Pts',(-106.139834374709,155.907749819025,-27.8372223596425));
#30621=CARTESIAN_POINT('Ctrl Pts',(-106.14884303813,155.898968656455,-27.8589436781322));
#30622=CARTESIAN_POINT('Ctrl Pts',(-106.15961504951,155.888468676744,-27.8849167086517));
#30623=CARTESIAN_POINT('Ctrl Pts',(-106.170389533976,155.877087956336,-27.9108959436936));
#30624=CARTESIAN_POINT('Ctrl Pts',(-106.181104354576,155.864859020945,-27.9367315342078));
#30625=CARTESIAN_POINT('Ctrl Pts',(-106.195314263465,155.8486411052,-27.9709944865252));
#30626=CARTESIAN_POINT('Ctrl Pts',(-106.209416073212,155.830934440126,-28.004997220641));
#30627=CARTESIAN_POINT('Ctrl Pts',(-106.223247186188,155.811841165178,-28.038346916538));
#30628=CARTESIAN_POINT('Ctrl Pts',(-106.232460837908,155.799122103027,-28.0605629510308));
#30629=CARTESIAN_POINT('Ctrl Pts',(-106.241553945819,155.785788343918,-28.0824881514663));
#30630=CARTESIAN_POINT('Ctrl Pts',(-106.250491018519,155.771858660631,-28.1040365677095));
#30631=CARTESIAN_POINT('Ctrl Pts',(-106.258514256064,155.75935331781,-28.1233816114418));
#30632=CARTESIAN_POINT('Ctrl Pts',(-106.26641151845,155.746367949788,-28.1424224434167));
#30633=CARTESIAN_POINT('Ctrl Pts',(-106.274172660377,155.73290055042,-28.1611344477827));
#30634=CARTESIAN_POINT('Ctrl Pts',(-106.283288635008,155.717082198928,-28.1831129348016));
#30635=CARTESIAN_POINT('Ctrl Pts',(-106.29221771538,155.700596550155,-28.2046398983736));
#30636=CARTESIAN_POINT('Ctrl Pts',(-106.300972145246,155.683415993521,-28.2257452579501));
#30637=CARTESIAN_POINT('Ctrl Pts',(-106.30877319795,155.668106438263,-28.2445521962566));
#30638=CARTESIAN_POINT('Ctrl Pts',(-106.316436050193,155.652244921694,-28.2630255535925));
#30639=CARTESIAN_POINT('Ctrl Pts',(-106.323954626623,155.635850481984,-28.2811512717574));
#30640=CARTESIAN_POINT('Ctrl Pts',(-106.332215668601,155.617837077998,-28.3010669193554));
#30641=CARTESIAN_POINT('Ctrl Pts',(-106.340302207554,155.599180640188,-28.3205621067974));
#30642=CARTESIAN_POINT('Ctrl Pts',(-106.348185345197,155.579958216385,-28.3395679625575));
#30643=CARTESIAN_POINT('Ctrl Pts',(-106.348217475623,155.579947720605,-28.339567080076));
#30644=CARTESIAN_POINT('Ctrl Pts',(-106.36043759486,155.550148161163,-28.3690304243207));
#30645=CARTESIAN_POINT('Ctrl Pts',(-106.37218188247,155.518977817766,-28.3973465137193));
#30646=CARTESIAN_POINT('Ctrl Pts',(-106.383318204382,155.486753375896,-28.4241967661376));
#30647=CARTESIAN_POINT('Ctrl Pts',(-106.390947640862,155.464676577622,-28.4425917350448));
#30648=CARTESIAN_POINT('Ctrl Pts',(-106.39829076971,155.442108668457,-28.4602964013324));
#30649=CARTESIAN_POINT('Ctrl Pts',(-106.405309385159,155.419145769222,-28.4772186489071));
#30650=CARTESIAN_POINT('Ctrl Pts',(-106.410294301122,155.402836552145,-28.4892375410467));
#30651=CARTESIAN_POINT('Ctrl Pts',(-106.415115869096,155.386327631002,-28.5008625926269));
#30652=CARTESIAN_POINT('Ctrl Pts',(-106.41976499495,155.369648448097,-28.5120718774141));
#30653=CARTESIAN_POINT('Ctrl Pts',(-106.420831092747,155.365823720457,-28.5146422947774));
#30654=CARTESIAN_POINT('Ctrl Pts',(-106.421888117752,155.361990027568,-28.5171908371772));
#30655=CARTESIAN_POINT('Ctrl Pts',(-106.422936140756,155.358147442433,-28.5197176753092));
#30656=CARTESIAN_POINT('Ctrl Pts',(-106.428268399454,155.338596671179,-28.5325740291887));
#30657=CARTESIAN_POINT('Ctrl Pts',(-106.433364792434,155.318824240014,-28.5448616997362));
#30658=CARTESIAN_POINT('Ctrl Pts',(-106.438223708832,155.298832229394,-28.5565768016389));
#30659=CARTESIAN_POINT('Ctrl Pts',(-106.443484914598,155.277184999239,-28.5692618442789));
#30660=CARTESIAN_POINT('Ctrl Pts',(-106.44846937736,155.255273885936,-28.58127964379));
#30661=CARTESIAN_POINT('Ctrl Pts',(-106.453187795358,155.233091856237,-28.592655994303));
#30662=CARTESIAN_POINT('Ctrl Pts',(-106.458265817786,155.209219269202,-28.6048993697494));
#30663=CARTESIAN_POINT('Ctrl Pts',(-106.463035630414,155.185033525957,-28.6163996348866));
#30664=CARTESIAN_POINT('Ctrl Pts',(-106.467501624689,155.160593495201,-28.6271673793686));
#30665=CARTESIAN_POINT('Ctrl Pts',(-106.468960734025,155.152608559517,-28.6306853678689));
#30666=CARTESIAN_POINT('Ctrl Pts',(-106.470387376365,155.144598284835,-28.634125076844));
#30667=CARTESIAN_POINT('Ctrl Pts',(-106.471781554029,155.136563714471,-28.6374865118125));
#30668=CARTESIAN_POINT('Ctrl Pts',(-106.475712672228,155.113908893215,-28.6469646425562));
#30669=CARTESIAN_POINT('Ctrl Pts',(-106.479385555342,155.091060612919,-28.6558201551705));
#30670=CARTESIAN_POINT('Ctrl Pts',(-106.482797839756,155.068098196424,-28.6640473506996));
#30671=CARTESIAN_POINT('Ctrl Pts',(-106.486993725942,155.039862658443,-28.6741638509335));
#30672=CARTESIAN_POINT('Ctrl Pts',(-106.490795476132,155.011455863532,-28.683330068742));
#30673=CARTESIAN_POINT('Ctrl Pts',(-106.494204265742,154.983038251802,-28.6915488381159));
#30674=CARTESIAN_POINT('Ctrl Pts',(-106.497099569978,154.958901346611,-28.698529567498));
#30675=CARTESIAN_POINT('Ctrl Pts',(-106.499711489381,154.934758516501,-28.7048270412813));
#30676=CARTESIAN_POINT('Ctrl Pts',(-106.502045007024,154.910669783562,-28.7104532739137));
#30677=CARTESIAN_POINT('Ctrl Pts',(-106.502691350318,154.903997628747,-28.7120116412734));
#30678=CARTESIAN_POINT('Ctrl Pts',(-106.503316833703,154.897330293219,-28.7135197143044));
#30679=CARTESIAN_POINT('Ctrl Pts',(-106.503921306883,154.890669145268,-28.7149771306549));
#30680=CARTESIAN_POINT('Ctrl Pts',(-106.505289062567,154.875596809122,-28.7182748609115));
#30681=CARTESIAN_POINT('Ctrl Pts',(-106.506549218018,154.860555971311,-28.7213131615355));
#30682=CARTESIAN_POINT('Ctrl Pts',(-106.507707451289,154.845548797278,-28.7241057227003));
#30683=CARTESIAN_POINT('Ctrl Pts',(-106.50932743602,154.824558731291,-28.7280115908531));
#30684=CARTESIAN_POINT('Ctrl Pts',(-106.510746116099,154.803635323551,-28.7314321029913));
#30685=CARTESIAN_POINT('Ctrl Pts',(-106.511983375932,154.782754209115,-28.7344152005814));
#30686=CARTESIAN_POINT('Ctrl Pts',(-106.51290988711,154.767117569646,-28.7366490670572));
#30687=CARTESIAN_POINT('Ctrl Pts',(-106.513735258267,154.75149840849,-28.7386390793592));
#30688=CARTESIAN_POINT('Ctrl Pts',(-106.514469788474,154.735891883394,-28.7404100696783));
#30689=CARTESIAN_POINT('Ctrl Pts',(-106.515774500151,154.708170742223,-28.7435557970166));
#30690=CARTESIAN_POINT('Ctrl Pts',(-106.516796758681,154.680510659692,-28.7460205158365));
#30691=CARTESIAN_POINT('Ctrl Pts',(-106.517572215718,154.65308533775,-28.7478901831667));
#30692=CARTESIAN_POINT('Ctrl Pts',(-106.517629490364,154.65105972505,-28.7480282753246));
#30693=CARTESIAN_POINT('Ctrl Pts',(-106.517685498903,154.649035706021,-28.7481633148319));
#30694=CARTESIAN_POINT('Ctrl Pts',(-106.517740248307,154.647013258368,-28.7482953185002));
#30695=CARTESIAN_POINT('Ctrl Pts',(-106.518078772919,154.63450813025,-28.7491115189992));
#30696=CARTESIAN_POINT('Ctrl Pts',(-106.518369138262,154.622062605458,-28.7498116051433));
#30697=CARTESIAN_POINT('Ctrl Pts',(-106.518616089277,154.609675437669,-28.7504070174492));
#30698=CARTESIAN_POINT('Ctrl Pts',(-106.518928196038,154.594020030006,-28.7511595237956));
#30699=CARTESIAN_POINT('Ctrl Pts',(-106.519170884449,154.578452843529,-28.7517446592373));
#30700=CARTESIAN_POINT('Ctrl Pts',(-106.519358911552,154.56292869334,-28.752198002842));
#30701=CARTESIAN_POINT('Ctrl Pts',(-106.519555005431,154.546738522949,-28.7526707958848));
#30702=CARTESIAN_POINT('Ctrl Pts',(-106.519691689764,154.530596998546,-28.7530003488089));
#30703=CARTESIAN_POINT('Ctrl Pts',(-106.519786116005,154.514550737806,-28.753228014863));
#30704=CARTESIAN_POINT('Ctrl Pts',(-106.519871524227,154.500036948079,-28.7534339380554));
#30705=CARTESIAN_POINT('Ctrl Pts',(-106.51992231897,154.485607161716,-28.7535564060528));
#30706=CARTESIAN_POINT('Ctrl Pts',(-106.519951979951,154.471292797249,-28.7536279196478));
#30707=CARTESIAN_POINT('Ctrl Pts',(-106.519975229351,154.460072656101,-28.7536839747127));
#30708=CARTESIAN_POINT('Ctrl Pts',(-106.519985501794,154.448924157527,-28.7537087418135));
#30709=CARTESIAN_POINT('Ctrl Pts',(-106.519989906275,154.437828500303,-28.7537193611445));
#30710=CARTESIAN_POINT('Ctrl Pts',(-106.519993199951,154.429531154097,-28.7537273022933));
#30711=CARTESIAN_POINT('Ctrl Pts',(-106.51999322249,154.421262842237,-28.7537273566449));
#30712=CARTESIAN_POINT('Ctrl Pts',(-106.51999322249,154.412996236586,-28.7537273566449));
#30713=CARTESIAN_POINT('',(-106.348536200176,94.4206969059278,-28.3403355415808));
#30714=CARTESIAN_POINT('Ctrl Pts',(-106.519992396103,95.5870037634137,-28.7537276981302));
#30715=CARTESIAN_POINT('Ctrl Pts',(-106.519992383752,95.5702945043412,-28.7537277032243));
#30716=CARTESIAN_POINT('Ctrl Pts',(-106.519992017917,95.5535807137515,-28.7537269165393));
#30717=CARTESIAN_POINT('Ctrl Pts',(-106.519964336009,95.5367689525112,-28.7536602659993));
#30718=CARTESIAN_POINT('Ctrl Pts',(-106.519935115384,95.5190226991737,-28.7535899106479));
#30719=CARTESIAN_POINT('Ctrl Pts',(-106.519875457898,95.5011676133932,-28.7534461649542));
#30720=CARTESIAN_POINT('Ctrl Pts',(-106.519758093614,95.483151754508,-28.753163244791));
#30721=CARTESIAN_POINT('Ctrl Pts',(-106.519631790217,95.463763708062,-28.7528587758618));
#30722=CARTESIAN_POINT('Ctrl Pts',(-106.519438649086,95.4441899472011,-28.7523931110579));
#30723=CARTESIAN_POINT('Ctrl Pts',(-106.519149759502,95.4244249468463,-28.7516965665715));
#30724=CARTESIAN_POINT('Ctrl Pts',(-106.518822260279,95.4020183853187,-28.7509069300115));
#30725=CARTESIAN_POINT('Ctrl Pts',(-106.518371669477,95.3793668423538,-28.7498204848968));
#30726=CARTESIAN_POINT('Ctrl Pts',(-106.517762623522,95.3565264309738,-28.7483520445066));
#30727=CARTESIAN_POINT('Ctrl Pts',(-106.517201987763,95.3355014963337,-28.7470003235278));
#30728=CARTESIAN_POINT('Ctrl Pts',(-106.516509794767,95.3143401589915,-28.7453314676997));
#30729=CARTESIAN_POINT('Ctrl Pts',(-106.515656886582,95.2930561739806,-28.743275202158));
#30730=CARTESIAN_POINT('Ctrl Pts',(-106.5151283308,95.2798662743501,-28.7420009137156));
#30731=CARTESIAN_POINT('Ctrl Pts',(-106.514538209457,95.2666484418368,-28.7405782282071));
#30732=CARTESIAN_POINT('Ctrl Pts',(-106.513884215322,95.2534151670613,-28.7390015983456));
#30733=CARTESIAN_POINT('Ctrl Pts',(-106.51273650852,95.2301918403555,-28.7362347404825));
#30734=CARTESIAN_POINT('Ctrl Pts',(-106.511387257982,95.2069185542479,-28.7329820883997));
#30735=CARTESIAN_POINT('Ctrl Pts',(-106.509811719964,95.1836640993417,-28.7291839277677));
#30736=CARTESIAN_POINT('Ctrl Pts',(-106.508370449177,95.1623913873174,-28.7257094460964));
#30737=CARTESIAN_POINT('Ctrl Pts',(-106.506739916843,95.1411355827345,-28.7217787094551));
#30738=CARTESIAN_POINT('Ctrl Pts',(-106.504902168412,95.1199062340651,-28.71734837891));
#30739=CARTESIAN_POINT('Ctrl Pts',(-106.502886407983,95.0966205219032,-28.7124889080209));
#30740=CARTESIAN_POINT('Ctrl Pts',(-106.500620688702,95.0733602722078,-28.7070267762249));
#30741=CARTESIAN_POINT('Ctrl Pts',(-106.498084093001,95.0500867622389,-28.7009116411892));
#30742=CARTESIAN_POINT('Ctrl Pts',(-106.49575649769,95.0287308509799,-28.6953003568863));
#30743=CARTESIAN_POINT('Ctrl Pts',(-106.493200644426,95.007360159315,-28.6891388135817));
#30744=CARTESIAN_POINT('Ctrl Pts',(-106.490409811945,94.9859993348455,-28.6824110624209));
#30745=CARTESIAN_POINT('Ctrl Pts',(-106.490217256213,94.9845255275778,-28.6819468758176));
#30746=CARTESIAN_POINT('Ctrl Pts',(-106.490023566413,94.9830516175081,-28.6814799565991));
#30747=CARTESIAN_POINT('Ctrl Pts',(-106.489828747838,94.9815776098604,-28.6810103176547));
#30748=CARTESIAN_POINT('Ctrl Pts',(-106.486467648312,94.9561473530382,-28.6729078909208));
#30749=CARTESIAN_POINT('Ctrl Pts',(-106.482772164737,94.9307231297885,-28.6639997417923));
#30750=CARTESIAN_POINT('Ctrl Pts',(-106.478741389381,94.9053855378342,-28.6542836903608));
#30751=CARTESIAN_POINT('Ctrl Pts',(-106.473277358177,94.8710384505297,-28.6411128228461));
#30752=CARTESIAN_POINT('Ctrl Pts',(-106.467197181191,94.8368527584548,-28.6264573659241));
#30753=CARTESIAN_POINT('Ctrl Pts',(-106.460520090698,94.8031133042757,-28.6103633298302));
#30754=CARTESIAN_POINT('Ctrl Pts',(-106.45481620396,94.7742914655661,-28.5966150424387));
#30755=CARTESIAN_POINT('Ctrl Pts',(-106.448677657483,94.7458001268627,-28.5818191925697));
#30756=CARTESIAN_POINT('Ctrl Pts',(-106.44211995296,94.7178045985438,-28.5660125586381));
#30757=CARTESIAN_POINT('Ctrl Pts',(-106.436670709494,94.6945412067231,-28.5528777495956));
#30758=CARTESIAN_POINT('Ctrl Pts',(-106.43093226839,94.6716210451437,-28.539045525969));
#30759=CARTESIAN_POINT('Ctrl Pts',(-106.424910042361,94.6491008998961,-28.5245286372714));
#30760=CARTESIAN_POINT('Ctrl Pts',(-106.417918937213,94.622957626191,-28.5076762151226));
#30761=CARTESIAN_POINT('Ctrl Pts',(-106.410544776912,94.5973526250956,-28.4898995776037));
#30762=CARTESIAN_POINT('Ctrl Pts',(-106.402788155208,94.5722924545934,-28.4712003931261));
#30763=CARTESIAN_POINT('Ctrl Pts',(-106.395778466165,94.5496454815601,-28.454301867772));
#30764=CARTESIAN_POINT('Ctrl Pts',(-106.38845621177,94.5274412752483,-28.4366494318898));
#30765=CARTESIAN_POINT('Ctrl Pts',(-106.380837956819,94.505717450182,-28.4182836137353));
#30766=CARTESIAN_POINT('Ctrl Pts',(-106.372011850681,94.4805493786249,-28.3970059508879));
#30767=CARTESIAN_POINT('Ctrl Pts',(-106.362788614731,94.4560267584944,-28.374771190337));
#30768=CARTESIAN_POINT('Ctrl Pts',(-106.353214596875,94.4322542407733,-28.35169216611));
#30769=CARTESIAN_POINT('Ctrl Pts',(-106.351654987217,94.4283816922994,-28.347932587882));
#30770=CARTESIAN_POINT('Ctrl Pts',(-106.350086102592,94.4245291180078,-28.3441506869004));
#30771=CARTESIAN_POINT('Ctrl Pts',(-106.348508177654,94.4206970379979,-28.3403470337887));
#30772=CARTESIAN_POINT('',(-105.879140506485,93.9888865978685,-27.2085980648717));
#30773=CARTESIAN_POINT('Ctrl Pts',(-106.348536200176,94.4206969059278,-28.3403355415808));
#30774=CARTESIAN_POINT('Ctrl Pts',(-106.335156119124,94.3881967170104,-28.3080754689567));
#30775=CARTESIAN_POINT('Ctrl Pts',(-106.321126586332,94.3571702979966,-28.2742495343472));
#30776=CARTESIAN_POINT('Ctrl Pts',(-106.306600327342,94.3279406971496,-28.2392259669903));
#30777=CARTESIAN_POINT('Ctrl Pts',(-106.296865911711,94.3083531981532,-28.2157557836633));
#30778=CARTESIAN_POINT('Ctrl Pts',(-106.28690917089,94.2895724890562,-28.191749562719));
#30779=CARTESIAN_POINT('Ctrl Pts',(-106.276769785408,94.2716753062989,-28.1673029759789));
#30780=CARTESIAN_POINT('Ctrl Pts',(-106.271976994835,94.2632154791279,-28.1557473081654));
#30781=CARTESIAN_POINT('Ctrl Pts',(-106.267143250704,94.2549514593668,-28.1440928991857));
#30782=CARTESIAN_POINT('Ctrl Pts',(-106.26227193442,94.246889572464,-28.1323479018057));
#30783=CARTESIAN_POINT('Ctrl Pts',(-106.257473758126,94.2389487301176,-28.1207792487498));
#30784=CARTESIAN_POINT('Ctrl Pts',(-106.252639128744,94.2312039950659,-28.1091227054157));
#30785=CARTESIAN_POINT('Ctrl Pts',(-106.247770569243,94.2236534417791,-28.0973843549023));
#30786=CARTESIAN_POINT('Ctrl Pts',(-106.2371158706,94.2071292789664,-28.0716953215735));
#30787=CARTESIAN_POINT('Ctrl Pts',(-106.226296569176,94.1915471136364,-28.0456094225565));
#30788=CARTESIAN_POINT('Ctrl Pts',(-106.215330339018,94.1768930120131,-28.0191692700898));
#30789=CARTESIAN_POINT('Ctrl Pts',(-106.203960408985,94.1616994488881,-27.9917557761846));
#30790=CARTESIAN_POINT('Ctrl Pts',(-106.192432702984,94.1475034693665,-27.9639618758394));
#30791=CARTESIAN_POINT('Ctrl Pts',(-106.180792884309,94.1343023898014,-27.9358976663623));
#30792=CARTESIAN_POINT('Ctrl Pts',(-106.176121369319,94.129004279684,-27.9246344002458));
#30793=CARTESIAN_POINT('Ctrl Pts',(-106.171432372696,94.1238666837265,-27.9133289850385));
#30794=CARTESIAN_POINT('Ctrl Pts',(-106.166728926601,94.1188903994088,-27.9019887314076));
#30795=CARTESIAN_POINT('Ctrl Pts',(-106.155385733679,94.1068892088127,-27.8746397021837));
#30796=CARTESIAN_POINT('Ctrl Pts',(-106.143958482968,94.0958266749087,-27.8470880052797));
#30797=CARTESIAN_POINT('Ctrl Pts',(-106.132505526332,94.0856980981575,-27.819474330041));
#30798=CARTESIAN_POINT('Ctrl Pts',(-106.120953047537,94.0754815076425,-27.7916207016924));
#30799=CARTESIAN_POINT('Ctrl Pts',(-106.109374399403,94.0662157928679,-27.7637039777013));
#30800=CARTESIAN_POINT('Ctrl Pts',(-106.097822314171,94.057882700832,-27.735851298252));
#30801=CARTESIAN_POINT('Ctrl Pts',(-106.087523568225,94.0504537045853,-27.7110204851277));
#30802=CARTESIAN_POINT('Ctrl Pts',(-106.077246533708,94.0437636993232,-27.686242019388));
#30803=CARTESIAN_POINT('Ctrl Pts',(-106.067016349341,94.0377901662379,-27.6615765118179));
#30804=CARTESIAN_POINT('Ctrl Pts',(-106.057066721914,94.0319804538728,-27.6375874416523));
#30805=CARTESIAN_POINT('Ctrl Pts',(-106.04716296442,94.026838624299,-27.6137089665558));
#30806=CARTESIAN_POINT('Ctrl Pts',(-106.037312985406,94.0223124863658,-27.5899601541041));
#30807=CARTESIAN_POINT('Ctrl Pts',(-106.029720091934,94.0188234958699,-27.5716532924577));
#30808=CARTESIAN_POINT('Ctrl Pts',(-106.022158292504,94.0156996928783,-27.5534213999288));
#30809=CARTESIAN_POINT('Ctrl Pts',(-106.014624735007,94.0129040785806,-27.5352576000481));
#30810=CARTESIAN_POINT('Ctrl Pts',(-106.006498700324,94.0098886029896,-27.5156653067818));
#30811=CARTESIAN_POINT('Ctrl Pts',(-105.99840473952,94.0072543980376,-27.4961503453548));
#30812=CARTESIAN_POINT('Ctrl Pts',(-105.990371282114,94.0049563151472,-27.4767812609214));
#30813=CARTESIAN_POINT('Ctrl Pts',(-105.983651239946,94.0030339530625,-27.4605788890723));
#30814=CARTESIAN_POINT('Ctrl Pts',(-105.976975409395,94.0013481803959,-27.4444831137548));
#30815=CARTESIAN_POINT('Ctrl Pts',(-105.970358113907,93.9998765561444,-27.4285284695256));
#30816=CARTESIAN_POINT('Ctrl Pts',(-105.964696413933,93.9986174473439,-27.4148778158759));
#30817=CARTESIAN_POINT('Ctrl Pts',(-105.959078456067,93.9975092943992,-27.4013326267908));
#30818=CARTESIAN_POINT('Ctrl Pts',(-105.953498543082,93.9965328559305,-27.3878791660382));
#30819=CARTESIAN_POINT('Ctrl Pts',(-105.94857737856,93.9956716929762,-27.3760139821286));
#30820=CARTESIAN_POINT('Ctrl Pts',(-105.943683446271,93.9949126459372,-27.3642144566041));
#30821=CARTESIAN_POINT('Ctrl Pts',(-105.938807357947,93.994237855835,-27.3524579537029));
#30822=CARTESIAN_POINT('Ctrl Pts',(-105.932982045524,93.993431704899,-27.3384128220599));
#30823=CARTESIAN_POINT('Ctrl Pts',(-105.927182809903,93.9927458926279,-27.3244305628001));
#30824=CARTESIAN_POINT('Ctrl Pts',(-105.92142951511,93.9921513083536,-27.3105590691547));
#30825=CARTESIAN_POINT('Ctrl Pts',(-105.916097015966,93.9916002119387,-27.2977021357523));
#30826=CARTESIAN_POINT('Ctrl Pts',(-105.910806220932,93.9911276724449,-27.284945753041));
#30827=CARTESIAN_POINT('Ctrl Pts',(-105.905573909824,93.9907090322295,-27.2723303781332));
#30828=CARTESIAN_POINT('Ctrl Pts',(-105.901093515707,93.9903505533242,-27.2615279142964));
#30829=CARTESIAN_POINT('Ctrl Pts',(-105.896656705887,93.990031635567,-27.2508305344904));
#30830=CARTESIAN_POINT('Ctrl Pts',(-105.892257574407,93.9897344023937,-27.2402239991971));
#30831=CARTESIAN_POINT('Ctrl Pts',(-105.887858442928,93.9894371692204,-27.2296174639039));
#30832=CARTESIAN_POINT('Ctrl Pts',(-105.883497901884,93.9891617047347,-27.2191039722325));
#30833=CARTESIAN_POINT('Ctrl Pts',(-105.879140506485,93.9888865978685,-27.2085980648717));
#30834=CARTESIAN_POINT('',(-91.58909715561,93.086675831127,7.24544107817316));
#30835=CARTESIAN_POINT('',(-86.703308602119,92.7782085347901,19.0253318687988));
#30836=CARTESIAN_POINT('',(-91.422506805817,91.9104220175929,7.64582532899995));
#30837=CARTESIAN_POINT('Ctrl Pts',(-91.5890971556101,93.0866758311267,7.24544107817283));
#30838=CARTESIAN_POINT('Ctrl Pts',(-91.5886007531724,93.085395101391,7.24663793031656));
#30839=CARTESIAN_POINT('Ctrl Pts',(-91.5881053644339,93.084111731294,7.2478323383789));
#30840=CARTESIAN_POINT('Ctrl Pts',(-91.5604264732513,93.0121102849376,7.31456758730886));
#30841=CARTESIAN_POINT('Ctrl Pts',(-91.5368609316767,92.9347156837429,7.37138533599606));
#30842=CARTESIAN_POINT('Ctrl Pts',(-91.4957136965678,92.7637161202508,7.47059346393947));
#30843=CARTESIAN_POINT('Ctrl Pts',(-91.4786843004175,92.671358233255,7.51165222539725));
#30844=CARTESIAN_POINT('Ctrl Pts',(-91.4354124656427,92.3646650629635,7.61598287384357));
#30845=CARTESIAN_POINT('Ctrl Pts',(-91.4226076738086,92.1371797497003,7.64685589421272));
#30846=CARTESIAN_POINT('Ctrl Pts',(-91.4225478323467,91.9119711601228,7.64700017509558));
#30847=CARTESIAN_POINT('',(-91.4225008101678,96.4832817883236,7.6456536360706));
#30848=CARTESIAN_POINT('',(-91.4225478323467,10.,7.64700017509565));
#30849=CARTESIAN_POINT('',(-91.5890971555731,95.3892469232503,7.24544107826188));
#30850=CARTESIAN_POINT('Ctrl Pts',(-91.4225478323467,96.4816399960307,7.64700017509563));
#30851=CARTESIAN_POINT('Ctrl Pts',(-91.4228336522742,96.2489560859137,7.64631104835689));
#30852=CARTESIAN_POINT('Ctrl Pts',(-91.4378589563868,96.0360305054185,7.61008425720206));
#30853=CARTESIAN_POINT('Ctrl Pts',(-91.4786361617413,95.7640293075872,7.51176829027804));
#30854=CARTESIAN_POINT('Ctrl Pts',(-91.4955893691767,95.6783161801688,7.47089322375775));
#30855=CARTESIAN_POINT('Ctrl Pts',(-91.5368520055384,95.5223704105812,7.37140685738068));
#30856=CARTESIAN_POINT('Ctrl Pts',(-91.5603500552293,95.4537973993239,7.31475183514178));
#30857=CARTESIAN_POINT('Ctrl Pts',(-91.5880992597817,95.3914725857783,7.24784705701335));
#30858=CARTESIAN_POINT('Ctrl Pts',(-91.5885977152595,95.3903582653161,7.24664525488284));
#30859=CARTESIAN_POINT('Ctrl Pts',(-91.5890971555421,95.389246923155,7.24544107833693));
#30860=CARTESIAN_POINT('',(-105.096095244849,94.2520144822707,-25.3206351362244));
#30861=CARTESIAN_POINT('',(-102.087927974797,94.5052895167419,-18.0677870988647));
#30862=CARTESIAN_POINT('',(-106.383789291886,97.2501869997738,-28.4253325826584));
#30863=CARTESIAN_POINT('Origin',(-105.139519211544,97.2501869997738,-25.4253325826584));
#30864=CARTESIAN_POINT('',(-106.383789291886,152.749813000226,-28.4253325826584));
#30865=CARTESIAN_POINT('',(-106.383789291886,109.5,-28.4253325826584));
#30866=CARTESIAN_POINT('',(-105.096094811978,155.747985481284,-25.3206340925509));
#30867=CARTESIAN_POINT('Ctrl Pts',(-106.383789291886,152.749813000226,-28.4253325826584));
#30868=CARTESIAN_POINT('Ctrl Pts',(-106.383789291886,153.208585260751,-28.4253325826584));
#30869=CARTESIAN_POINT('Ctrl Pts',(-106.294830845235,154.124671812346,-28.2108491323448));
#30870=CARTESIAN_POINT('Ctrl Pts',(-105.860754245143,155.400101760594,-27.164267830706));
#30871=CARTESIAN_POINT('Ctrl Pts',(-105.381339241593,155.772001862774,-26.0083732758389));
#30872=CARTESIAN_POINT('Ctrl Pts',(-105.096094811978,155.747985481284,-25.3206340925509));
#30873=CARTESIAN_POINT('',(-91.58909715561,154.610753076996,7.24544107817302));
#30874=CARTESIAN_POINT('',(-86.4538392823965,154.178385958383,19.6268153979708));
#30875=CARTESIAN_POINT('',(-91.4225411674499,153.513605023871,7.64701624450908));
#30876=CARTESIAN_POINT('Ctrl Pts',(-91.5890971556101,154.610753076996,7.24544107817278));
#30877=CARTESIAN_POINT('Ctrl Pts',(-91.5885929088492,154.60963166731,7.24665684338861));
#30878=CARTESIAN_POINT('Ctrl Pts',(-91.5880896848872,154.608507161288,7.24787014258283));
#30879=CARTESIAN_POINT('Ctrl Pts',(-91.5603984260589,154.546330464753,7.31463521055125));
#30880=CARTESIAN_POINT('Ctrl Pts',(-91.5369006343857,154.477557526873,7.37128961069579));
#30881=CARTESIAN_POINT('Ctrl Pts',(-91.4957267475561,154.322313826405,7.47056199732641));
#30882=CARTESIAN_POINT('Ctrl Pts',(-91.4786535014642,154.236837920395,7.51172648330268));
#30883=CARTESIAN_POINT('Ctrl Pts',(-91.4512798703908,154.056064728171,7.57772573420275));
#30884=CARTESIAN_POINT('Ctrl Pts',(-91.4412091372686,153.960626117812,7.60200679652764));
#30885=CARTESIAN_POINT('Ctrl Pts',(-91.4304548550708,153.809216187385,7.62793593128938));
#30886=CARTESIAN_POINT('Ctrl Pts',(-91.4275808881253,153.753727345687,7.63486521535197));
#30887=CARTESIAN_POINT('Ctrl Pts',(-91.4228563026008,153.617862582955,7.64625643723964));
#30888=CARTESIAN_POINT('Ctrl Pts',(-91.422576878697,153.554123686562,7.64693014283133));
#30889=CARTESIAN_POINT('Ctrl Pts',(-91.4225478323467,153.52112461455,7.64700017509563));
#30890=CARTESIAN_POINT('',(-91.4225478323467,109.5,7.64700017509565));
#30891=CARTESIAN_POINT('Ctrl Pts',(-91.4225478323467,158.087957667102,7.64700017509557));
#30892=CARTESIAN_POINT('Ctrl Pts',(-91.422782581504,157.845154039624,7.646434182645));
#30893=CARTESIAN_POINT('Ctrl Pts',(-91.4375816850186,157.621903551636,7.61075277291158));
#30894=CARTESIAN_POINT('Ctrl Pts',(-91.4784283896286,157.32975520194,7.51226923966119));
#30895=CARTESIAN_POINT('Ctrl Pts',(-91.4953938265673,157.237202709178,7.47136468717837));
#30896=CARTESIAN_POINT('Ctrl Pts',(-91.5366868695232,157.06548080358,7.37180500891792));
#30897=CARTESIAN_POINT('Ctrl Pts',(-91.5603300827553,156.988015106205,7.31479998981734));
#30898=CARTESIAN_POINT('Ctrl Pts',(-91.5881052588192,156.915884353037,7.24783259302131));
#30899=CARTESIAN_POINT('Ctrl Pts',(-91.5886007065032,156.91460294597,7.24663804283849));
#30900=CARTESIAN_POINT('Ctrl Pts',(-91.5890971556097,156.913324168873,7.24544107817378));
#30901=CARTESIAN_POINT('Origin',(-100.467157467646,97.0313229212478,-46.5943012127203));
#30902=CARTESIAN_POINT('',(-99.8570121862867,95.6426823027733,-29.0523492451893));
#30903=CARTESIAN_POINT('Origin',(-99.8570074741487,97.6414639350326,-29.12214891727));
#30904=CARTESIAN_POINT('',(-100.467153200152,95.0325412850627,-46.5245018564718));
#30905=CARTESIAN_POINT('Origin',(-103.354880080851,139.5,-29.));
#30906=CARTESIAN_POINT('Ctrl Pts',(-103.354880080655,97.2501869997738,-27.5));
#30907=CARTESIAN_POINT('Ctrl Pts',(-103.330743795415,97.2501869997763,-27.5000000000029));
#30908=CARTESIAN_POINT('Ctrl Pts',(-103.30518245654,97.2506416547829,-27.5005343702554));
#30909=CARTESIAN_POINT('Ctrl Pts',(-103.278253156374,97.2516401674758,-27.5018246202974));
#30910=CARTESIAN_POINT('Ctrl Pts',(-103.25181142135,97.2526206017195,-27.5030915098753));
#30911=CARTESIAN_POINT('Ctrl Pts',(-103.224050600265,97.2541256051341,-27.5050871952722));
#30912=CARTESIAN_POINT('Ctrl Pts',(-103.195056508789,97.2562196693492,-27.508052889127));
#30913=CARTESIAN_POINT('Ctrl Pts',(-103.166150948332,97.2583073395152,-27.5110095274849));
#30914=CARTESIAN_POINT('Ctrl Pts',(-103.136019425376,97.2609806954132,-27.5149302705759));
#30915=CARTESIAN_POINT('Ctrl Pts',(-103.104782095146,97.2642802626296,-27.5200854892691));
#30916=CARTESIAN_POINT('Ctrl Pts',(-103.073544764916,97.2675798298461,-27.5252407079624));
#30917=CARTESIAN_POINT('Ctrl Pts',(-103.041201470865,97.2715057842939,-27.5316304522825));
#30918=CARTESIAN_POINT('Ctrl Pts',(-103.00791033571,97.2760722778466,-27.5395560731453));
#30919=CARTESIAN_POINT('Ctrl Pts',(-102.976289998231,97.2804095906643,-27.5470839271893));
#30920=CARTESIAN_POINT('Ctrl Pts',(-102.943814136331,97.285324423152,-27.556001668102));
#30921=CARTESIAN_POINT('Ctrl Pts',(-102.910679971959,97.2908150244935,-27.5664194561335));
#30922=CARTESIAN_POINT('Ctrl Pts',(-102.891962668315,97.2939166344011,-27.5723044061718));
#30923=CARTESIAN_POINT('Ctrl Pts',(-102.873036033141,97.2972015947803,-27.5786675937804));
#30924=CARTESIAN_POINT('Ctrl Pts',(-102.853941374477,97.3006665554899,-27.5855253143502));
#30925=CARTESIAN_POINT('Ctrl Pts',(-102.83427765945,97.3042347784769,-27.5925874077551));
#30926=CARTESIAN_POINT('Ctrl Pts',(-102.814444611799,97.3079919280527,-27.6001696758751));
#30927=CARTESIAN_POINT('Ctrl Pts',(-102.794423302604,97.3119460889414,-27.6083168957862));
#30928=CARTESIAN_POINT('Ctrl Pts',(-102.767155317846,97.317331450997,-27.6194129867657));
#30929=CARTESIAN_POINT('Ctrl Pts',(-102.739535513272,97.3230824951754,-27.6315562030259));
#30930=CARTESIAN_POINT('Ctrl Pts',(-102.711543876114,97.3292219175481,-27.6448867351506));
#30931=CARTESIAN_POINT('Ctrl Pts',(-102.684746725277,97.3350993525279,-27.6576484138646));
#30932=CARTESIAN_POINT('Ctrl Pts',(-102.657608195728,97.34133300829,-27.6714985171948));
#30933=CARTESIAN_POINT('Ctrl Pts',(-102.630149721726,97.3479413044795,-27.6865854444123));
#30934=CARTESIAN_POINT('Ctrl Pts',(-102.604473637569,97.3541206416514,-27.7006930460534));
#30935=CARTESIAN_POINT('Ctrl Pts',(-102.578517446911,97.3606277803422,-27.7158824215119));
#30936=CARTESIAN_POINT('Ctrl Pts',(-102.552339885693,97.3674729801394,-27.732293377886));
#30937=CARTESIAN_POINT('Ctrl Pts',(-102.540873584909,97.3704713159716,-27.7394817083943));
#30938=CARTESIAN_POINT('Ctrl Pts',(-102.529365396775,97.3735344293364,-27.7469046360933));
#30939=CARTESIAN_POINT('Ctrl Pts',(-102.51782329143,97.3766626912515,-27.7545749122634));
#30940=CARTESIAN_POINT('Ctrl Pts',(-102.495262128012,97.3827774533478,-27.7695678748943));
#30941=CARTESIAN_POINT('Ctrl Pts',(-102.472517127606,97.3891574214098,-27.785547259261));
#30942=CARTESIAN_POINT('Ctrl Pts',(-102.449928973032,97.3957207552919,-27.8024140010134));
#30943=CARTESIAN_POINT('Ctrl Pts',(-102.427810973919,97.4021474783123,-27.8189296742134));
#30944=CARTESIAN_POINT('Ctrl Pts',(-102.405844232319,97.408749664395,-27.8362958998321));
#30945=CARTESIAN_POINT('Ctrl Pts',(-102.384328389907,97.4154392690649,-27.8543758429768));
#30946=CARTESIAN_POINT('Ctrl Pts',(-102.373580684501,97.4187808951515,-27.863407230127));
#30947=CARTESIAN_POINT('Ctrl Pts',(-102.362945090077,97.422144189568,-27.8726160387458));
#30948=CARTESIAN_POINT('Ctrl Pts',(-102.352455974165,97.4255175369302,-27.881981350869));
#30949=CARTESIAN_POINT('Ctrl Pts',(-102.331771819634,97.4321696550604,-27.9004494052619));
#30950=CARTESIAN_POINT('Ctrl Pts',(-102.311659978359,97.4388608600144,-27.9195280538635));
#30951=CARTESIAN_POINT('Ctrl Pts',(-102.2922846131,97.445505198491,-27.9389946218458));
#30952=CARTESIAN_POINT('Ctrl Pts',(-102.272193692796,97.4523949202078,-27.9591801130957));
#30953=CARTESIAN_POINT('Ctrl Pts',(-102.252894901532,97.4592338920603,-27.9797820222616));
#30954=CARTESIAN_POINT('Ctrl Pts',(-102.234523854019,97.4659283456811,-28.0005216141311));
#30955=CARTESIAN_POINT('Ctrl Pts',(-102.225663552423,97.4691570607586,-28.0105242576273));
#30956=CARTESIAN_POINT('Ctrl Pts',(-102.217018337673,97.4723522245395,-28.0205585501915));
#30957=CARTESIAN_POINT('Ctrl Pts',(-102.208599501368,97.4755038580822,-28.0305916003459));
#30958=CARTESIAN_POINT('Ctrl Pts',(-102.187152590272,97.4835326166837,-28.0561507069598));
#30959=CARTESIAN_POINT('Ctrl Pts',(-102.167133537099,97.4913135003019,-28.0817531101703));
#30960=CARTESIAN_POINT('Ctrl Pts',(-102.148551525592,97.498774243372,-28.1070319729299));
#30961=CARTESIAN_POINT('Ctrl Pts',(-102.130062772265,97.5061975429543,-28.1321839677916));
#30962=CARTESIAN_POINT('Ctrl Pts',(-102.112996188478,97.5133037210205,-28.1570147732043));
#30963=CARTESIAN_POINT('Ctrl Pts',(-102.097316396641,97.520043192735,-28.1811803009965));
#30964=CARTESIAN_POINT('Ctrl Pts',(-102.081386531694,97.5268901506125,-28.2057312387985));
#30965=CARTESIAN_POINT('Ctrl Pts',(-102.066887523291,97.5333585144352,-28.2295948058815));
#30966=CARTESIAN_POINT('Ctrl Pts',(-102.05374368617,97.5394209457848,-28.2524402975745));
#30967=CARTESIAN_POINT('Ctrl Pts',(-102.040816750852,97.5453833338761,-28.2749087891343));
#30968=CARTESIAN_POINT('Ctrl Pts',(-102.029199801969,97.5509532966106,-28.2963923817949));
#30969=CARTESIAN_POINT('Ctrl Pts',(-102.018794218375,97.5561273497749,-28.3166114365101));
#30970=CARTESIAN_POINT('Ctrl Pts',(-102.010944185055,97.560030685842,-28.3318648100269));
#30971=CARTESIAN_POINT('Ctrl Pts',(-102.003815306708,97.5636353474827,-28.3463266455666));
#30972=CARTESIAN_POINT('Ctrl Pts',(-101.997179476781,97.5670290522054,-28.3602823555016));
#30973=CARTESIAN_POINT('Ctrl Pts',(-101.990345620234,97.5705240319574,-28.3746545321144));
#30974=CARTESIAN_POINT('Ctrl Pts',(-101.984034995185,97.5737954219788,-28.38849051275));
#30975=CARTESIAN_POINT('Ctrl Pts',(-101.978052315703,97.5769270438667,-28.4021129056774));
#30976=CARTESIAN_POINT('Ctrl Pts',(-101.972009014614,97.5800903980164,-28.4158733322995));
#30977=CARTESIAN_POINT('Ctrl Pts',(-101.966300482004,97.5831113031425,-28.4294163284064));
#30978=CARTESIAN_POINT('Ctrl Pts',(-101.9607756989,97.5860618624836,-28.4430770387054));
#30979=CARTESIAN_POINT('Ctrl Pts',(-101.958742060777,97.5871479449313,-28.4481054607651));
#30980=CARTESIAN_POINT('Ctrl Pts',(-101.956733798906,97.5882243443303,-28.4531498202153));
#30981=CARTESIAN_POINT('Ctrl Pts',(-101.95474507202,97.5892940909164,-28.45822671432));
#30982=CARTESIAN_POINT('Ctrl Pts',(-101.949511984942,97.592108995806,-28.4715859287594));
#30983=CARTESIAN_POINT('Ctrl Pts',(-101.944410988242,97.5948792072295,-28.4851707144642));
#30984=CARTESIAN_POINT('Ctrl Pts',(-101.939359562496,97.5976472717535,-28.4992929604775));
#30985=CARTESIAN_POINT('Ctrl Pts',(-101.934984750234,97.6000445677305,-28.5115236015119));
#30986=CARTESIAN_POINT('Ctrl Pts',(-101.930647649742,97.6024401996744,-28.5241573401635));
#30987=CARTESIAN_POINT('Ctrl Pts',(-101.926323041391,97.6048481776326,-28.53739370398));
#30988=CARTESIAN_POINT('Ctrl Pts',(-101.921014101571,97.6078042395526,-28.5536428190952));
#30989=CARTESIAN_POINT('Ctrl Pts',(-101.915705720617,97.6108075316489,-28.5708785400776));
#30990=CARTESIAN_POINT('Ctrl Pts',(-101.910589492695,97.6137519997676,-28.5887759389208));
#30991=CARTESIAN_POINT('Ctrl Pts',(-101.90550077214,97.6166806369716,-28.60657711251));
#30992=CARTESIAN_POINT('Ctrl Pts',(-101.900602547665,97.6195505182246,-28.6250327568759));
#30993=CARTESIAN_POINT('Ctrl Pts',(-101.896030786945,97.6222720769198,-28.6438274075065));
#30994=CARTESIAN_POINT('Ctrl Pts',(-101.89165705902,97.6248757471457,-28.661807939155));
#30995=CARTESIAN_POINT('Ctrl Pts',(-101.887581788294,97.6273433487913,-28.6800986998575));
#30996=CARTESIAN_POINT('Ctrl Pts',(-101.883876147474,97.6296162339698,-28.6984284414335));
#30997=CARTESIAN_POINT('Ctrl Pts',(-101.880159518372,97.6318958589011,-28.7168125359205));
#30998=CARTESIAN_POINT('Ctrl Pts',(-101.876814487035,97.63397923847,-28.7352357882336));
#30999=CARTESIAN_POINT('Ctrl Pts',(-101.873867332108,97.6358328976969,-28.7534304343876));
#31000=CARTESIAN_POINT('Ctrl Pts',(-101.870865219163,97.6377211236299,-28.7719643710527));
#31001=CARTESIAN_POINT('Ctrl Pts',(-101.868275604424,97.6393706534504,-28.7902610587869));
#31002=CARTESIAN_POINT('Ctrl Pts',(-101.866083377552,97.6407782626918,-28.8080443322067));
#31003=CARTESIAN_POINT('Ctrl Pts',(-101.865844772716,97.64093146872,-28.8099798869108));
#31004=CARTESIAN_POINT('Ctrl Pts',(-101.86561083793,97.6410818421694,-28.8119093662965));
#31005=CARTESIAN_POINT('Ctrl Pts',(-101.865381527085,97.6412294034213,-28.8138324192438));
#31006=CARTESIAN_POINT('Ctrl Pts',(-101.862619910263,97.6430065005109,-28.8369919665649));
#31007=CARTESIAN_POINT('Ctrl Pts',(-101.86052801081,97.6442488872159,-28.8591880819553));
#31008=CARTESIAN_POINT('Ctrl Pts',(-101.858948784791,97.6450329556896,-28.8806106678596));
#31009=CARTESIAN_POINT('Ctrl Pts',(-101.857318208846,97.6458425188407,-28.9027298280236));
#31010=CARTESIAN_POINT('Ctrl Pts',(-101.856234746648,97.6461637789759,-28.9240243469644));
#31011=CARTESIAN_POINT('Ctrl Pts',(-101.855578590906,97.6460581585547,-28.944698549918));
#31012=CARTESIAN_POINT('Ctrl Pts',(-101.854896792768,97.645948410515,-28.9661806953293));
#31013=CARTESIAN_POINT('Ctrl Pts',(-101.854676790957,97.6453781204907,-28.9869931168752));
#31014=CARTESIAN_POINT('Ctrl Pts',(-101.854832778117,97.6443869552182,-29.0073597772607));
#31015=CARTESIAN_POINT('Ctrl Pts',(-101.854949308116,97.6436465065243,-29.022574663718));
#31016=CARTESIAN_POINT('Ctrl Pts',(-101.855276713488,97.6426705822495,-29.0375406700294));
#31017=CARTESIAN_POINT('Ctrl Pts',(-101.855793840319,97.6414639529758,-29.0523492449695));
#31018=CARTESIAN_POINT('Ctrl Pts',(-101.855793840322,152.358536047031,-29.0523492450538));
#31019=CARTESIAN_POINT('Ctrl Pts',(-101.855094470512,152.35690418414,-29.03232191402));
#31020=CARTESIAN_POINT('Ctrl Pts',(-101.854746808356,152.355723665487,-29.0115252928225));
#31021=CARTESIAN_POINT('Ctrl Pts',(-101.854857855167,152.355025963595,-28.9901198563339));
#31022=CARTESIAN_POINT('Ctrl Pts',(-101.854969085274,152.354327110055,-28.9686790873983));
#31023=CARTESIAN_POINT('Ctrl Pts',(-101.855541011478,152.354112646713,-28.9466270245954));
#31024=CARTESIAN_POINT('Ctrl Pts',(-101.856658380554,152.354371278268,-28.9241050480313));
#31025=CARTESIAN_POINT('Ctrl Pts',(-101.857784550245,152.354631946855,-28.9014056840105));
#31026=CARTESIAN_POINT('Ctrl Pts',(-101.859465279184,152.355372974978,-28.8782282796862));
#31027=CARTESIAN_POINT('Ctrl Pts',(-101.861756892459,152.356541010506,-28.854706190618));
#31028=CARTESIAN_POINT('Ctrl Pts',(-101.863077566713,152.357214158313,-28.8411502308198));
#31029=CARTESIAN_POINT('Ctrl Pts',(-101.8646005314,152.358028368124,-28.8274796310758));
#31030=CARTESIAN_POINT('Ctrl Pts',(-101.866331092313,152.358967787989,-28.8137197327584));
#31031=CARTESIAN_POINT('Ctrl Pts',(-101.868448490296,152.360117198975,-28.7968840462985));
#31032=CARTESIAN_POINT('Ctrl Pts',(-101.870870226728,152.361488539879,-28.7799328881523));
#31033=CARTESIAN_POINT('Ctrl Pts',(-101.873669038493,152.36312374675,-28.7625365249034));
#31034=CARTESIAN_POINT('Ctrl Pts',(-101.876329820466,152.364678309659,-28.7459981030295));
#31035=CARTESIAN_POINT('Ctrl Pts',(-101.879331282249,152.366471675727,-28.7290565476419));
#31036=CARTESIAN_POINT('Ctrl Pts',(-101.88277833488,152.368566092596,-28.7114573712792));
#31037=CARTESIAN_POINT('Ctrl Pts',(-101.884855928027,152.369828430774,-28.7008500692942));
#31038=CARTESIAN_POINT('Ctrl Pts',(-101.887096185329,152.371200568394,-28.6900037244472));
#31039=CARTESIAN_POINT('Ctrl Pts',(-101.88953045243,152.372699979648,-28.6788619185849));
#31040=CARTESIAN_POINT('Ctrl Pts',(-101.892386935585,152.374459459118,-28.6657876011668));
#31041=CARTESIAN_POINT('Ctrl Pts',(-101.895511994926,152.376364564343,-28.6523192127082));
#31042=CARTESIAN_POINT('Ctrl Pts',(-101.898836436819,152.378367791962,-28.6388430430304));
#31043=CARTESIAN_POINT('Ctrl Pts',(-101.902187243416,152.380386906309,-28.6252599997071));
#31044=CARTESIAN_POINT('Ctrl Pts',(-101.90574082378,152.382505494423,-28.6116694146465));
#31045=CARTESIAN_POINT('Ctrl Pts',(-101.909379446964,152.384649970486,-28.5984750408256));
#31046=CARTESIAN_POINT('Ctrl Pts',(-101.913255124461,152.386934157994,-28.5844210607586));
#31047=CARTESIAN_POINT('Ctrl Pts',(-101.917227428544,152.389247414961,-28.5708170393835));
#31048=CARTESIAN_POINT('Ctrl Pts',(-101.921097151361,152.391476249272,-28.5581538004229));
#31049=CARTESIAN_POINT('Ctrl Pts',(-101.923518782184,152.392871029756,-28.5502292819965));
#31050=CARTESIAN_POINT('Ctrl Pts',(-101.925899037237,152.394232264349,-28.54267320435));
#31051=CARTESIAN_POINT('Ctrl Pts',(-101.928179514886,152.395528860704,-28.5356052864894));
#31052=CARTESIAN_POINT('Ctrl Pts',(-101.931621609878,152.397485910281,-28.5249371509405));
#31053=CARTESIAN_POINT('Ctrl Pts',(-101.934841927391,152.399310308771,-28.5153468122216));
#31054=CARTESIAN_POINT('Ctrl Pts',(-101.937947756078,152.401069734393,-28.5063513113369));
#31055=CARTESIAN_POINT('Ctrl Pts',(-101.941194423334,152.402908943872,-28.4969478956552));
#31056=CARTESIAN_POINT('Ctrl Pts',(-101.944316501062,152.404677601971,-28.4881941893137));
#31057=CARTESIAN_POINT('Ctrl Pts',(-101.947490373154,152.406477244802,-28.4795345372635));
#31058=CARTESIAN_POINT('Ctrl Pts',(-101.950629014494,152.408256911159,-28.47097100946));
#31059=CARTESIAN_POINT('Ctrl Pts',(-101.953818445472,152.410067112595,-28.4624992427354));
#31060=CARTESIAN_POINT('Ctrl Pts',(-101.957274806997,152.412023784104,-28.4535818654386));
#31061=CARTESIAN_POINT('Ctrl Pts',(-101.959355224732,152.413201523781,-28.4482144090129));
#31062=CARTESIAN_POINT('Ctrl Pts',(-101.961533163871,152.414432637993,-28.4426855190279));
#31063=CARTESIAN_POINT('Ctrl Pts',(-101.963864463043,152.415745359031,-28.4368785342146));
#31064=CARTESIAN_POINT('Ctrl Pts',(-101.969103193673,152.41869521291,-28.423829488613));
#31065=CARTESIAN_POINT('Ctrl Pts',(-101.975106267526,152.421985834792,-28.4094169135311));
#31066=CARTESIAN_POINT('Ctrl Pts',(-101.981803097396,152.425547277123,-28.3941315873537));
#31067=CARTESIAN_POINT('Ctrl Pts',(-101.987892998262,152.428785948428,-28.3802315595892));
#31068=CARTESIAN_POINT('Ctrl Pts',(-101.99455713557,152.432248458395,-28.3656102044891));
#31069=CARTESIAN_POINT('Ctrl Pts',(-102.001703452148,152.435864777127,-28.3506395025025));
#31070=CARTESIAN_POINT('Ctrl Pts',(-102.007501544689,152.438798841192,-28.3384931730493));
#31071=CARTESIAN_POINT('Ctrl Pts',(-102.013616449344,152.441833793713,-28.3261170392626));
#31072=CARTESIAN_POINT('Ctrl Pts',(-102.01997493968,152.444923964536,-28.3137084900314));
#31073=CARTESIAN_POINT('Ctrl Pts',(-102.027374146027,152.448519914261,-28.2992689908125));
#31074=CARTESIAN_POINT('Ctrl Pts',(-102.035104155017,152.45220569373,-28.2847696508064));
#31075=CARTESIAN_POINT('Ctrl Pts',(-102.043352414629,152.456054583155,-28.269945321002));
#31076=CARTESIAN_POINT('Ctrl Pts',(-102.051307891089,152.459766851034,-28.2556472008729));
#31077=CARTESIAN_POINT('Ctrl Pts',(-102.059745231498,152.463631026052,-28.2410464258469));
#31078=CARTESIAN_POINT('Ctrl Pts',(-102.06887807982,152.467720132768,-28.2259178612326));
#31079=CARTESIAN_POINT('Ctrl Pts',(-102.077451215214,152.471558635751,-28.211716461169));
#31080=CARTESIAN_POINT('Ctrl Pts',(-102.086637052814,152.475595507953,-28.1970497018597));
#31081=CARTESIAN_POINT('Ctrl Pts',(-102.096655803112,152.479895333749,-28.1817469691079));
#31082=CARTESIAN_POINT('Ctrl Pts',(-102.09901666397,152.480908562956,-28.1781409681896));
#31083=CARTESIAN_POINT('Ctrl Pts',(-102.10142398335,152.481936406754,-28.1744997358871));
#31084=CARTESIAN_POINT('Ctrl Pts',(-102.103881046602,152.482979731199,-28.1708212065163));
#31085=CARTESIAN_POINT('Ctrl Pts',(-102.106792393842,152.484215954867,-28.1664625574969));
#31086=CARTESIAN_POINT('Ctrl Pts',(-102.109771896227,152.485472607461,-28.1620542018309));
#31087=CARTESIAN_POINT('Ctrl Pts',(-102.112812334135,152.486745907819,-28.1576111901141));
#31088=CARTESIAN_POINT('Ctrl Pts',(-102.121392885774,152.490339343963,-28.145072374121));
#31089=CARTESIAN_POINT('Ctrl Pts',(-102.130462487946,152.494065942806,-28.1322585327369));
#31090=CARTESIAN_POINT('Ctrl Pts',(-102.139813241955,152.497834711943,-28.1195026629882));
#31091=CARTESIAN_POINT('Ctrl Pts',(-102.149273527148,152.501647627012,-28.1065973758233));
#31092=CARTESIAN_POINT('Ctrl Pts',(-102.15902143572,152.505503514931,-28.0937518998646));
#31093=CARTESIAN_POINT('Ctrl Pts',(-102.168790663623,152.509301549002,-28.0812930999605));
#31094=CARTESIAN_POINT('Ctrl Pts',(-102.179172662353,152.513337813207,-28.0680528269259));
#31095=CARTESIAN_POINT('Ctrl Pts',(-102.18957847626,152.517308490363,-28.0552498213567));
#31096=CARTESIAN_POINT('Ctrl Pts',(-102.199633642319,152.521088583066,-28.0432475239162));
#31097=CARTESIAN_POINT('Ctrl Pts',(-102.207868217354,152.524184251185,-28.0334183656215));
#31098=CARTESIAN_POINT('Ctrl Pts',(-102.215866225035,152.527151970949,-28.0241255602781));
#31099=CARTESIAN_POINT('Ctrl Pts',(-102.22340123762,152.529923061183,-28.0155532857948));
#31100=CARTESIAN_POINT('Ctrl Pts',(-102.230351833286,152.532479225164,-28.0076458784473));
#31101=CARTESIAN_POINT('Ctrl Pts',(-102.236915808493,152.534867954814,-28.0003345189226));
#31102=CARTESIAN_POINT('Ctrl Pts',(-102.24350012007,152.537240957875,-27.9931305775289));
#31103=CARTESIAN_POINT('Ctrl Pts',(-102.25001332045,152.539588332275,-27.9860044393931));
#31104=CARTESIAN_POINT('Ctrl Pts',(-102.256546786447,152.541920448915,-27.9789832843034));
#31105=CARTESIAN_POINT('Ctrl Pts',(-102.263536339485,152.544386155393,-27.9716190818244));
#31106=CARTESIAN_POINT('Ctrl Pts',(-102.268279480472,152.546059394497,-27.966621702102));
#31107=CARTESIAN_POINT('Ctrl Pts',(-102.273233412663,152.547794193191,-27.9614667864693));
#31108=CARTESIAN_POINT('Ctrl Pts',(-102.278545544488,152.549637169892,-27.9560223182283));
#31109=CARTESIAN_POINT('Ctrl Pts',(-102.286776595057,152.552492828398,-27.9475862148158));
#31110=CARTESIAN_POINT('Ctrl Pts',(-102.295864468514,152.555609174175,-27.9384673762178));
#31111=CARTESIAN_POINT('Ctrl Pts',(-102.305439421809,152.558842103882,-27.9291168684925));
#31112=CARTESIAN_POINT('Ctrl Pts',(-102.314639257,152.561948377048,-27.9201326857632));
#31113=CARTESIAN_POINT('Ctrl Pts',(-102.324288772373,152.565162115097,-27.9109351399292));
#31114=CARTESIAN_POINT('Ctrl Pts',(-102.334019314382,152.56835460413,-27.9018970647077));
#31115=CARTESIAN_POINT('Ctrl Pts',(-102.340065408517,152.570338264362,-27.8962812363678));
#31116=CARTESIAN_POINT('Ctrl Pts',(-102.346141941608,152.572313711945,-27.8907263814571));
#31117=CARTESIAN_POINT('Ctrl Pts',(-102.352152665033,152.57425032638,-27.8853154003456));
#31118=CARTESIAN_POINT('Ctrl Pts',(-102.36830861255,152.579455663402,-27.8707714726535));
#31119=CARTESIAN_POINT('Ctrl Pts',(-102.384002234238,152.58438699813,-27.8572430927097));
#31120=CARTESIAN_POINT('Ctrl Pts',(-102.399349878522,152.589105105861,-27.8444930385809));
#31121=CARTESIAN_POINT('Ctrl Pts',(-102.415272478113,152.593999963916,-27.8312653403809));
#31122=CARTESIAN_POINT('Ctrl Pts',(-102.430823301306,152.598665581896,-27.818875025882));
#31123=CARTESIAN_POINT('Ctrl Pts',(-102.446180948434,152.603171917009,-27.807086723528));
#31124=CARTESIAN_POINT('Ctrl Pts',(-102.46223672049,152.607883100225,-27.7947625508245));
#31125=CARTESIAN_POINT('Ctrl Pts',(-102.478081777849,152.612420448935,-27.7830958898185));
#31126=CARTESIAN_POINT('Ctrl Pts',(-102.493964307167,152.616862074311,-27.7718558847578));
#31127=CARTESIAN_POINT('Ctrl Pts',(-102.50331874689,152.619478088173,-27.7652357836571));
#31128=CARTESIAN_POINT('Ctrl Pts',(-102.512694615967,152.622062718255,-27.7587601174807));
#31129=CARTESIAN_POINT('Ctrl Pts',(-102.522048839926,152.624604616704,-27.7524532733649));
#31130=CARTESIAN_POINT('Ctrl Pts',(-102.539465926114,152.629337501501,-27.7407102524564));
#31131=CARTESIAN_POINT('Ctrl Pts',(-102.556806848841,152.633920957158,-27.729556923058));
#31132=CARTESIAN_POINT('Ctrl Pts',(-102.573763439602,152.638285721432,-27.7191239226484));
#31133=CARTESIAN_POINT('Ctrl Pts',(-102.591174323273,152.642767424394,-27.7084114062569));
#31134=CARTESIAN_POINT('Ctrl Pts',(-102.608179500149,152.647018427078,-27.6984583684534));
#31135=CARTESIAN_POINT('Ctrl Pts',(-102.62442809459,152.650976271512,-27.6893553255206));
#31136=CARTESIAN_POINT('Ctrl Pts',(-102.627146045202,152.651638311897,-27.6878326325143));
#31137=CARTESIAN_POINT('Ctrl Pts',(-102.629842798661,152.652292179384,-27.6863336114106));
#31138=CARTESIAN_POINT('Ctrl Pts',(-102.632516683234,152.652937617269,-27.684858555517));
#31139=CARTESIAN_POINT('Ctrl Pts',(-102.641818384999,152.655182916402,-27.6797272457569));
#31140=CARTESIAN_POINT('Ctrl Pts',(-102.650836922116,152.657330310084,-27.6748879344141));
#31141=CARTESIAN_POINT('Ctrl Pts',(-102.659712638116,152.659415170034,-27.6702446130491));
#31142=CARTESIAN_POINT('Ctrl Pts',(-102.671850885258,152.662266381737,-27.6638945019945));
#31143=CARTESIAN_POINT('Ctrl Pts',(-102.68372131396,152.665001041504,-27.6579091267556));
#31144=CARTESIAN_POINT('Ctrl Pts',(-102.69570035089,152.667701025444,-27.6520757804929));
#31145=CARTESIAN_POINT('Ctrl Pts',(-102.707645147799,152.670393291943,-27.6462591078491));
#31146=CARTESIAN_POINT('Ctrl Pts',(-102.719698294271,152.673051259184,-27.6405936175847));
#31147=CARTESIAN_POINT('Ctrl Pts',(-102.732252032829,152.675745206377,-27.6349141726332));
#31148=CARTESIAN_POINT('Ctrl Pts',(-102.739198573289,152.67723588687,-27.631771483787));
#31149=CARTESIAN_POINT('Ctrl Pts',(-102.74629869428,152.678737380875,-27.6286253170934));
#31150=CARTESIAN_POINT('Ctrl Pts',(-102.753620853688,152.680259751518,-27.6254540416839));
#31151=CARTESIAN_POINT('Ctrl Pts',(-102.770688569447,152.68380834804,-27.6180619017056));
#31152=CARTESIAN_POINT('Ctrl Pts',(-102.788979256757,152.687496210562,-27.6105330073393));
#31153=CARTESIAN_POINT('Ctrl Pts',(-102.808190994718,152.691213492912,-27.6031102751221));
#31154=CARTESIAN_POINT('Ctrl Pts',(-102.826836206475,152.694821158014,-27.5959064284797));
#31155=CARTESIAN_POINT('Ctrl Pts',(-102.846348599645,152.698456158452,-27.5888029908656));
#31156=CARTESIAN_POINT('Ctrl Pts',(-102.86642686594,152.702024218547,-27.5819798048837));
#31157=CARTESIAN_POINT('Ctrl Pts',(-102.886198438346,152.705537776813,-27.5752608425143));
#31158=CARTESIAN_POINT('Ctrl Pts',(-102.906518204009,152.708986060781,-27.5688138264884));
#31159=CARTESIAN_POINT('Ctrl Pts',(-102.927080009071,152.712290553418,-27.5627644558871));
#31160=CARTESIAN_POINT('Ctrl Pts',(-102.94758439614,152.715585818397,-27.5567319779041));
#31161=CARTESIAN_POINT('Ctrl Pts',(-102.968328849785,152.718737747228,-27.5510949705248));
#31162=CARTESIAN_POINT('Ctrl Pts',(-102.988999890172,152.721685369684,-27.5459301154642));
#31163=CARTESIAN_POINT('Ctrl Pts',(-103.00973687912,152.724642396189,-27.540748782532));
#31164=CARTESIAN_POINT('Ctrl Pts',(-103.030399327513,152.727393524548,-27.5360424903396));
#31165=CARTESIAN_POINT('Ctrl Pts',(-103.050670509617,152.729899057311,-27.5318409006027));
#31166=CARTESIAN_POINT('Ctrl Pts',(-103.056298720484,152.730594708243,-27.5306743463835));
#31167=CARTESIAN_POINT('Ctrl Pts',(-103.061896800728,152.731271569317,-27.5295464242345));
#31168=CARTESIAN_POINT('Ctrl Pts',(-103.067458071225,152.731929127487,-27.5284571514982));
#31169=CARTESIAN_POINT('Ctrl Pts',(-103.09534595442,152.735226558435,-27.5229948185908));
#31170=CARTESIAN_POINT('Ctrl Pts',(-103.122329001275,152.73800316122,-27.5184951740146));
#31171=CARTESIAN_POINT('Ctrl Pts',(-103.148518293441,152.740318266794,-27.5147906787727));
#31172=CARTESIAN_POINT('Ctrl Pts',(-103.175474239741,152.742701143778,-27.5109777397218));
#31173=CARTESIAN_POINT('Ctrl Pts',(-103.201590113335,152.744595426798,-27.5080074117711));
#31174=CARTESIAN_POINT('Ctrl Pts',(-103.227005420593,152.746050615316,-27.5057488897715));
#31175=CARTESIAN_POINT('Ctrl Pts',(-103.253006782503,152.747539359202,-27.5034382882393));
#31176=CARTESIAN_POINT('Ctrl Pts',(-103.278275700038,152.748568836935,-27.501872903762));
#31177=CARTESIAN_POINT('Ctrl Pts',(-103.302967863978,152.749171558608,-27.5009627478593));
#31178=CARTESIAN_POINT('Ctrl Pts',(-103.320545810803,152.749600626288,-27.5003148227888));
#31179=CARTESIAN_POINT('Ctrl Pts',(-103.337831613803,152.749813000226,-27.5));
#31180=CARTESIAN_POINT('Ctrl Pts',(-103.354880080851,152.749813000226,-27.5));
#31181=CARTESIAN_POINT('Origin',(-100.375896629159,152.877417580574,-43.9809712568355));
#31182=CARTESIAN_POINT('',(-99.8570121862841,154.357317701069,-29.0523492450538));
#31183=CARTESIAN_POINT('',(-100.375893705536,154.876199220321,-43.9111718541794));
#31184=CARTESIAN_POINT('Origin',(-99.8570074733729,152.358536070707,-29.1221489164705));
#31185=CARTESIAN_POINT('Origin',(-100.702374889199,94.5052895724839,-18.6424545218067));
#31186=CARTESIAN_POINT('',(-103.710541948524,95.7511008052633,-25.9476510521243));
#31187=CARTESIAN_POINT('',(-93.1263423816802,96.6422458090345,-0.4285949123052));
#31188=CARTESIAN_POINT('',(-100.702374862359,96.0043758019272,-18.6948037683502));
#31189=CARTESIAN_POINT('Ctrl Pts',(-103.710542059719,95.7511008401665,-25.9476513217677));
#31190=CARTESIAN_POINT('Ctrl Pts',(-104.076399381016,95.7563932960735,-25.7960944511988));
#31191=CARTESIAN_POINT('Ctrl Pts',(-104.805091331123,95.4362518542517,-25.4826851752842));
#31192=CARTESIAN_POINT('Ctrl Pts',(-105.100986898796,94.6478504170498,-25.3324290994137));
#31193=CARTESIAN_POINT('Ctrl Pts',(-105.096095245591,94.2520144822082,-25.3206351380151));
#31194=CARTESIAN_POINT('',(-93.0818242573594,96.6499744615322,-0.178840851930653));
#31195=CARTESIAN_POINT('Ctrl Pts',(-91.5890971556059,95.389246923254,7.24544107818302));
#31196=CARTESIAN_POINT('Ctrl Pts',(-91.5881856242736,95.4447024620105,7.24763882769823));
#31197=CARTESIAN_POINT('Ctrl Pts',(-91.5905549817474,95.5000533615159,7.23363809594112));
#31198=CARTESIAN_POINT('Ctrl Pts',(-91.5962434304967,95.5549761496195,7.2032636567663));
#31199=CARTESIAN_POINT('Ctrl Pts',(-91.5997829110221,95.5891503414711,7.184363998763));
#31200=CARTESIAN_POINT('Ctrl Pts',(-91.6046075846824,95.6231581599452,7.15912426408789));
#31201=CARTESIAN_POINT('Ctrl Pts',(-91.6107281862893,95.6569147647719,7.12749496302875));
#31202=CARTESIAN_POINT('Ctrl Pts',(-91.6174528268074,95.6940027909417,7.09274418310174));
#31203=CARTESIAN_POINT('Ctrl Pts',(-91.6257411846421,95.7307778905744,7.05028390985167));
#31204=CARTESIAN_POINT('Ctrl Pts',(-91.6355927383091,95.7670823960609,7.00012326893218));
#31205=CARTESIAN_POINT('Ctrl Pts',(-91.6456298202239,95.8040706019581,6.94901798353002));
#31206=CARTESIAN_POINT('Ctrl Pts',(-91.657289845633,95.8405719369517,6.88991793994678));
#31207=CARTESIAN_POINT('Ctrl Pts',(-91.6705628023313,95.876422034351,6.82287941253338));
#31208=CARTESIAN_POINT('Ctrl Pts',(-91.6775230520524,95.8952215856566,6.78772485712121));
#31209=CARTESIAN_POINT('Ctrl Pts',(-91.684926354406,95.9138412860207,6.75038973667597));
#31210=CARTESIAN_POINT('Ctrl Pts',(-91.6927711238188,95.9322595402384,6.71088277879732));
#31211=CARTESIAN_POINT('Ctrl Pts',(-91.7065234640392,95.9645478185724,6.64162476785711));
#31212=CARTESIAN_POINT('Ctrl Pts',(-91.7216360749744,95.9962284863705,6.56567423710799));
#31213=CARTESIAN_POINT('Ctrl Pts',(-91.7381254911588,96.0272198196819,6.48295292515888));
#31214=CARTESIAN_POINT('Ctrl Pts',(-91.7547308784727,96.0584291170431,6.39964982887751));
#31215=CARTESIAN_POINT('Ctrl Pts',(-91.7727325294466,96.0889395383959,6.30948025149223));
#31216=CARTESIAN_POINT('Ctrl Pts',(-91.7921576569662,96.1186539159673,6.2123138376675));
#31217=CARTESIAN_POINT('Ctrl Pts',(-91.800425725371,96.1313014780551,6.17095613974029));
#31218=CARTESIAN_POINT('Ctrl Pts',(-91.8089518064463,96.1438046374853,6.12833023291334));
#31219=CARTESIAN_POINT('Ctrl Pts',(-91.8177385438123,96.1561550232748,6.08442340931054));
#31220=CARTESIAN_POINT('Ctrl Pts',(-91.8250826885992,96.1664777423492,6.04772513824201));
#31221=CARTESIAN_POINT('Ctrl Pts',(-91.83261055469,96.1766956674199,6.01012390425443));
#31222=CARTESIAN_POINT('Ctrl Pts',(-91.8403129843958,96.1867899044451,5.97166571798953));
#31223=CARTESIAN_POINT('Ctrl Pts',(-91.8525264695014,96.2027959984013,5.91068385861814));
#31224=CARTESIAN_POINT('Ctrl Pts',(-91.865179101071,96.2184902593309,5.84754620819282));
#31225=CARTESIAN_POINT('Ctrl Pts',(-91.8782253239177,96.233803555098,5.78248061529695));
#31226=CARTESIAN_POINT('Ctrl Pts',(-91.8864826719161,96.2434958019372,5.74129863875315));
#31227=CARTESIAN_POINT('Ctrl Pts',(-91.8948974814605,96.2530356014615,5.69934536412851));
#31228=CARTESIAN_POINT('Ctrl Pts',(-91.9034560843089,96.2624073342832,5.65668894160398));
#31229=CARTESIAN_POINT('Ctrl Pts',(-91.9069132644807,96.2661929718996,5.639458215893));
#31230=CARTESIAN_POINT('Ctrl Pts',(-91.9103936408211,96.2699509404634,5.62211408428489));
#31231=CARTESIAN_POINT('Ctrl Pts',(-91.9138968279885,96.2736813254687,5.60465844625645));
#31232=CARTESIAN_POINT('Ctrl Pts',(-91.9215679940591,96.2818500020239,5.56643465409587));
#31233=CARTESIAN_POINT('Ctrl Pts',(-91.9293540145807,96.289894099536,5.52764882327672));
#31234=CARTESIAN_POINT('Ctrl Pts',(-91.9373428404755,96.2979000102467,5.48786301475046));
#31235=CARTESIAN_POINT('Ctrl Pts',(-91.9453316663703,96.3059059209574,5.44807720622419));
#31236=CARTESIAN_POINT('Ctrl Pts',(-91.9535233109132,96.3138736987154,5.4072913521956));
#31237=CARTESIAN_POINT('Ctrl Pts',(-91.9620165386713,96.3218787259894,5.36501456730599));
#31238=CARTESIAN_POINT('Ctrl Pts',(-91.9679792672675,96.3274987100991,5.33533386152525));
#31239=CARTESIAN_POINT('Ctrl Pts',(-91.9740848581302,96.3331289965056,5.30494731432565));
#31240=CARTESIAN_POINT('Ctrl Pts',(-91.9802069184341,96.3386554306251,5.27447400937558));
#31241=CARTESIAN_POINT('Ctrl Pts',(-91.9865740725144,96.3444031129097,5.24278072013576));
#31242=CARTESIAN_POINT('Ctrl Pts',(-91.9929590461939,96.3500384023355,5.21099356293168));
#31243=CARTESIAN_POINT('Ctrl Pts',(-91.9992078820417,96.3554449484193,5.17986503492648));
#31244=CARTESIAN_POINT('Ctrl Pts',(-92.0044637457412,96.3599923665295,5.15368299008701));
#31245=CARTESIAN_POINT('Ctrl Pts',(-92.0096230363373,96.3643782188713,5.127968135004));
#31246=CARTESIAN_POINT('Ctrl Pts',(-92.0145884539736,96.3685395270565,5.10319538811257));
#31247=CARTESIAN_POINT('Ctrl Pts',(-92.0212753628731,96.3741435448402,5.06983402482178));
#31248=CARTESIAN_POINT('Ctrl Pts',(-92.0276504299656,96.3793426429077,5.03807750870072));
#31249=CARTESIAN_POINT('Ctrl Pts',(-92.0337940778609,96.3842444500021,5.00751219259962));
#31250=CARTESIAN_POINT('Ctrl Pts',(-92.0404192798067,96.3895304726474,4.97455109275184));
#31251=CARTESIAN_POINT('Ctrl Pts',(-92.0467754034144,96.3944707778389,4.94297502177618));
#31252=CARTESIAN_POINT('Ctrl Pts',(-92.0529746687961,96.3991881334333,4.91220578704987));
#31253=CARTESIAN_POINT('Ctrl Pts',(-92.0593915145283,96.4040710576588,4.8803566209987));
#31254=CARTESIAN_POINT('Ctrl Pts',(-92.0656403803494,96.4087150655341,4.84937148451881));
#31255=CARTESIAN_POINT('Ctrl Pts',(-92.0718563261466,96.4132441765863,4.8185538434701));
#31256=CARTESIAN_POINT('Ctrl Pts',(-92.0782236977313,96.4178836206804,4.78698545817112));
#31257=CARTESIAN_POINT('Ctrl Pts',(-92.084556565161,96.4224025145894,4.75559263959364));
#31258=CARTESIAN_POINT('Ctrl Pts',(-92.0910100476036,96.426921951332,4.72357478239381));
#31259=CARTESIAN_POINT('Ctrl Pts',(-92.0944557019138,96.4293349766761,4.70647975367981));
#31260=CARTESIAN_POINT('Ctrl Pts',(-92.0979359024392,96.4317479524016,4.68920569632619));
#31261=CARTESIAN_POINT('Ctrl Pts',(-92.1014753588916,96.4341778612029,4.6716249687667));
#31262=CARTESIAN_POINT('Ctrl Pts',(-92.1122695765696,96.4415883110535,4.61800933518912));
#31263=CARTESIAN_POINT('Ctrl Pts',(-92.1235963624663,96.4491029534577,4.56175925896892));
#31264=CARTESIAN_POINT('Ctrl Pts',(-92.1353793536529,96.4566216802939,4.50325602111138));
#31265=CARTESIAN_POINT('Ctrl Pts',(-92.1470144698863,96.4640460481205,4.44548699101356));
#31266=CARTESIAN_POINT('Ctrl Pts',(-92.1590944262782,96.4714742958226,4.38552093502844));
#31267=CARTESIAN_POINT('Ctrl Pts',(-92.1715356447644,96.4788201416142,4.32377419204492));
#31268=CARTESIAN_POINT('Ctrl Pts',(-92.1780785586612,96.4826833674362,4.29130119728168));
#31269=CARTESIAN_POINT('Ctrl Pts',(-92.1847212190131,96.4865239819627,4.25833653919513));
#31270=CARTESIAN_POINT('Ctrl Pts',(-92.191450335503,96.4903307084885,4.22494632114952));
#31271=CARTESIAN_POINT('Ctrl Pts',(-92.19747004637,96.4937361173664,4.19507620986237));
#31272=CARTESIAN_POINT('Ctrl Pts',(-92.2035573061629,96.4971135661275,4.16487366652742));
#31273=CARTESIAN_POINT('Ctrl Pts',(-92.209711722833,96.5004607654035,4.13434072240739));
#31274=CARTESIAN_POINT('Ctrl Pts',(-92.2371657406834,96.515392167289,3.99813740082067));
#31275=CARTESIAN_POINT('Ctrl Pts',(-92.2659653555177,96.5297290154426,3.85531348391392));
#31276=CARTESIAN_POINT('Ctrl Pts',(-92.2961951890916,96.5433191918243,3.70545738276317));
#31277=CARTESIAN_POINT('Ctrl Pts',(-92.3209236167708,96.554436146636,3.58287299107127));
#31278=CARTESIAN_POINT('Ctrl Pts',(-92.3466090744904,96.5650530031445,3.45558303661919));
#31279=CARTESIAN_POINT('Ctrl Pts',(-92.3732940053329,96.5750702834575,3.32338204497842));
#31280=CARTESIAN_POINT('Ctrl Pts',(-92.3897818787779,96.5812596811756,3.24169874467901));
#31281=CARTESIAN_POINT('Ctrl Pts',(-92.4066512412085,96.5872198870941,3.15814096426139));
#31282=CARTESIAN_POINT('Ctrl Pts',(-92.4239111235612,96.5929243696536,3.07266520625702));
#31283=CARTESIAN_POINT('Ctrl Pts',(-92.4447315190695,96.5998056206743,2.96955679267354));
#31284=CARTESIAN_POINT('Ctrl Pts',(-92.466119880296,96.606314534938,2.86365892151981));
#31285=CARTESIAN_POINT('Ctrl Pts',(-92.4880753198767,96.6123963721178,2.75497824926479));
#31286=CARTESIAN_POINT('Ctrl Pts',(-92.5161333668933,96.6201686817047,2.61608932377838));
#31287=CARTESIAN_POINT('Ctrl Pts',(-92.5451189437811,96.6272441552697,2.47264869698758));
#31288=CARTESIAN_POINT('Ctrl Pts',(-92.5750263183429,96.6335023326099,2.32468968212625));
#31289=CARTESIAN_POINT('Ctrl Pts',(-92.6041942659098,96.6396057833875,2.18038879143501));
#31290=CARTESIAN_POINT('Ctrl Pts',(-92.6342390285359,96.6449318482271,2.03179000343108));
#31291=CARTESIAN_POINT('Ctrl Pts',(-92.6651457347529,96.649360441105,1.87897175053919));
#31292=CARTESIAN_POINT('Ctrl Pts',(-92.6864376863203,96.6524113448282,1.77369366570083));
#31293=CARTESIAN_POINT('Ctrl Pts',(-92.708138545249,96.6550361421725,1.66641387455268));
#31294=CARTESIAN_POINT('Ctrl Pts',(-92.7302404829382,96.6571931707091,1.55717276987958));
#31295=CARTESIAN_POINT('Ctrl Pts',(-92.7614188019509,96.6602360045446,1.40307071517797));
#31296=CARTESIAN_POINT('Ctrl Pts',(-92.7933952189305,96.6623492248757,1.24506583561371));
#31297=CARTESIAN_POINT('Ctrl Pts',(-92.8261811421009,96.6634076868268,1.0831069902461));
#31298=CARTESIAN_POINT('Ctrl Pts',(-92.8575673029971,96.6644209588011,0.928062816170373));
#31299=CARTESIAN_POINT('Ctrl Pts',(-92.8896954086903,96.6644676001209,0.769394670257365));
#31300=CARTESIAN_POINT('Ctrl Pts',(-92.9225671331033,96.6634204565117,0.607099568364168));
#31301=CARTESIAN_POINT('Ctrl Pts',(-92.9535294328047,96.662434138488,0.454231726028095));
#31302=CARTESIAN_POINT('Ctrl Pts',(-92.9851515128351,96.6604773561082,0.298145844335654));
#31303=CARTESIAN_POINT('Ctrl Pts',(-93.0174263680084,96.6574286889179,0.138881563133625));
#31304=CARTESIAN_POINT('Ctrl Pts',(-93.0386126467707,96.6554274432856,0.0343352393680989));
#31305=CARTESIAN_POINT('Ctrl Pts',(-93.0600800399388,96.6529553969939,-0.0715798221800873));
#31306=CARTESIAN_POINT('Ctrl Pts',(-93.0818242573455,96.6499744616293,-0.178840851936183));
#31307=CARTESIAN_POINT('Origin',(-91.8508714691207,96.5079294869604,0.431057398970836));
#31308=CARTESIAN_POINT('Origin',(-51.9999999864004,97.2501860656765,-26.));
#31309=CARTESIAN_POINT('Ctrl Pts',(-104.998236203965,97.2501869996488,-27.5));
#31310=CARTESIAN_POINT('Ctrl Pts',(-104.998236204859,97.2000730450326,-27.4999999999957));
#31311=CARTESIAN_POINT('Ctrl Pts',(-104.996110880298,97.1494553856796,-27.4974378653553));
#31312=CARTESIAN_POINT('Ctrl Pts',(-104.991792346901,97.0986671228126,-27.4922317606614));
#31313=CARTESIAN_POINT('Ctrl Pts',(-104.987420911796,97.0472567075568,-27.4869618815776));
#31314=CARTESIAN_POINT('Ctrl Pts',(-104.980802158138,96.9956719041261,-27.4789828017796));
#31315=CARTESIAN_POINT('Ctrl Pts',(-104.971896632532,96.9442824466521,-27.4682469589407));
#31316=CARTESIAN_POINT('Ctrl Pts',(-104.962810515103,96.8918508815909,-27.4572934079603));
#31317=CARTESIAN_POINT('Ctrl Pts',(-104.951343874068,96.8396231715728,-27.4434700738809));
#31318=CARTESIAN_POINT('Ctrl Pts',(-104.937487768335,96.788010044764,-27.4267661777292));
#31319=CARTESIAN_POINT('Ctrl Pts',(-104.927741275821,96.7517049700355,-27.4150165272906));
#31320=CARTESIAN_POINT('Ctrl Pts',(-104.916813216328,96.7157043796615,-27.4018424670132));
#31321=CARTESIAN_POINT('Ctrl Pts',(-104.904710122958,96.6801541975774,-27.3872518726223));
#31322=CARTESIAN_POINT('Ctrl Pts',(-104.893923969298,96.6484722370317,-27.3742488833622));
#31323=CARTESIAN_POINT('Ctrl Pts',(-104.882211874077,96.6171581302282,-27.3601296474272));
#31324=CARTESIAN_POINT('Ctrl Pts',(-104.869510015874,96.5861582971292,-27.3448172264297));
#31325=CARTESIAN_POINT('Ctrl Pts',(-104.856936894759,96.5554726565045,-27.3296600013466));
#31326=CARTESIAN_POINT('Ctrl Pts',(-104.843393627462,96.5250945784648,-27.313333239764));
#31327=CARTESIAN_POINT('Ctrl Pts',(-104.828814886667,96.4949860537224,-27.2957581879023));
#31328=CARTESIAN_POINT('Ctrl Pts',(-104.815223028955,96.466915674395,-27.2793728493087));
#31329=CARTESIAN_POINT('Ctrl Pts',(-104.800730758408,96.4390794799351,-27.2619020395835));
#31330=CARTESIAN_POINT('Ctrl Pts',(-104.785264470714,96.4114715159511,-27.243257026811));
#31331=CARTESIAN_POINT('Ctrl Pts',(-104.773060799038,96.3896874566604,-27.2285451826509));
#31332=CARTESIAN_POINT('Ctrl Pts',(-104.760244112294,96.3680444964749,-27.213094361508));
#31333=CARTESIAN_POINT('Ctrl Pts',(-104.746935662546,96.3467862352712,-27.1970467242216));
#31334=CARTESIAN_POINT('Ctrl Pts',(-104.73408394458,96.3262575348889,-27.1815498247085));
#31335=CARTESIAN_POINT('Ctrl Pts',(-104.720774009763,96.3060877686253,-27.1654968181725));
#31336=CARTESIAN_POINT('Ctrl Pts',(-104.707145587365,96.2864696049877,-27.1490522157046));
#31337=CARTESIAN_POINT('Ctrl Pts',(-104.692790662837,96.2658056388897,-27.1317309865534));
#31338=CARTESIAN_POINT('Ctrl Pts',(-104.678082433559,96.2457542461159,-27.1139753526169));
#31339=CARTESIAN_POINT('Ctrl Pts',(-104.663216074834,96.2265038498395,-27.0960156200086));
#31340=CARTESIAN_POINT('Ctrl Pts',(-104.648349716109,96.207253453563,-27.0780558874004));
#31341=CARTESIAN_POINT('Ctrl Pts',(-104.63332563674,96.1888041923726,-27.0598925432206));
#31342=CARTESIAN_POINT('Ctrl Pts',(-104.618366181947,96.1713034798169,-27.041788310191));
#31343=CARTESIAN_POINT('Ctrl Pts',(-104.604644290982,96.1552505639299,-27.0251818017933));
#31344=CARTESIAN_POINT('Ctrl Pts',(-104.590925736933,96.1399827368442,-27.0086220281442));
#31345=CARTESIAN_POINT('Ctrl Pts',(-104.577126281305,96.1253125214486,-26.9919923278904));
#31346=CARTESIAN_POINT('Ctrl Pts',(-104.563030003852,96.1103267544663,-26.9750049281646));
#31347=CARTESIAN_POINT('Ctrl Pts',(-104.548849094808,96.0959643390747,-26.9579443028017));
#31348=CARTESIAN_POINT('Ctrl Pts',(-104.53446633615,96.0820570978866,-26.9406515569436));
#31349=CARTESIAN_POINT('Ctrl Pts',(-104.526461796044,96.0743172009376,-26.9310275007345));
#31350=CARTESIAN_POINT('Ctrl Pts',(-104.518394272378,96.0667188651948,-26.9213309639723));
#31351=CARTESIAN_POINT('Ctrl Pts',(-104.510240312589,96.0592376918535,-26.911530451414));
#31352=CARTESIAN_POINT('Ctrl Pts',(-104.495463237002,96.0456798786184,-26.893769398059));
#31353=CARTESIAN_POINT('Ctrl Pts',(-104.480403467222,96.0325045531658,-26.8756683778952));
#31354=CARTESIAN_POINT('Ctrl Pts',(-104.46490975731,96.0195851235864,-26.8570247227271));
#31355=CARTESIAN_POINT('Ctrl Pts',(-104.454880875975,96.0112225411637,-26.8449569218971));
#31356=CARTESIAN_POINT('Ctrl Pts',(-104.444669732351,96.0029679364344,-26.8326611958764));
#31357=CARTESIAN_POINT('Ctrl Pts',(-104.434230877088,95.9947961069276,-26.8200768838836));
#31358=CARTESIAN_POINT('Ctrl Pts',(-104.42063984481,95.9841566645943,-26.8036925403727));
#31359=CARTESIAN_POINT('Ctrl Pts',(-104.406662720091,95.9736696721954,-26.7868427523644));
#31360=CARTESIAN_POINT('Ctrl Pts',(-104.392083203442,95.9632329488134,-26.7692667651899));
#31361=CARTESIAN_POINT('Ctrl Pts',(-104.377954060245,95.9531186245381,-26.7522337149468));
#31362=CARTESIAN_POINT('Ctrl Pts',(-104.363258991283,95.9430512666873,-26.7345184264485));
#31363=CARTESIAN_POINT('Ctrl Pts',(-104.347785491733,95.9329796126361,-26.7158647195942));
#31364=CARTESIAN_POINT('Ctrl Pts',(-104.339806739068,95.9277862666618,-26.7062461253786));
#31365=CARTESIAN_POINT('Ctrl Pts',(-104.331620771154,95.9225924859691,-26.696377727782));
#31366=CARTESIAN_POINT('Ctrl Pts',(-104.32319697871,95.9173962165899,-26.6862226265172));
#31367=CARTESIAN_POINT('Ctrl Pts',(-104.31246642284,95.9107770056755,-26.6732866618427));
#31368=CARTESIAN_POINT('Ctrl Pts',(-104.301347940671,95.90415764669,-26.6598830474344));
#31369=CARTESIAN_POINT('Ctrl Pts',(-104.290154963848,95.8977429663254,-26.6463882246703));
#31370=CARTESIAN_POINT('Ctrl Pts',(-104.27881845449,95.8912460276522,-26.6327203517721));
#31371=CARTESIAN_POINT('Ctrl Pts',(-104.267405693241,95.8849592234217,-26.6189591152955));
#31372=CARTESIAN_POINT('Ctrl Pts',(-104.25626080226,95.8790489557084,-26.6055178346776));
#31373=CARTESIAN_POINT('Ctrl Pts',(-104.244223874038,95.872665630078,-26.5910007137559));
#31374=CARTESIAN_POINT('Ctrl Pts',(-104.232499641877,95.86672170908,-26.5768570910368));
#31375=CARTESIAN_POINT('Ctrl Pts',(-104.221540292529,95.8613689637287,-26.5636301063801));
#31376=CARTESIAN_POINT('Ctrl Pts',(-104.213808713092,95.8575927198497,-26.5542987602074));
#31377=CARTESIAN_POINT('Ctrl Pts',(-104.206458249391,95.8541093115332,-26.5454241458516));
#31378=CARTESIAN_POINT('Ctrl Pts',(-104.19965120732,95.8509577807963,-26.5372012289995));
#31379=CARTESIAN_POINT('Ctrl Pts',(-104.190589281893,95.8467622820441,-26.526254409732));
#31380=CARTESIAN_POINT('Ctrl Pts',(-104.182469776675,95.8431476379568,-26.5164611981836));
#31381=CARTESIAN_POINT('Ctrl Pts',(-104.174895418922,95.8398657982999,-26.5073351908006));
#31382=CARTESIAN_POINT('Ctrl Pts',(-104.166890263226,95.8363973012626,-26.4976901341011));
#31383=CARTESIAN_POINT('Ctrl Pts',(-104.159493669951,95.8333011642169,-26.4887898909619));
#31384=CARTESIAN_POINT('Ctrl Pts',(-104.152218647312,95.8303390226876,-26.4800381937464));
#31385=CARTESIAN_POINT('Ctrl Pts',(-104.14490430449,95.8273608713182,-26.4712391951879));
#31386=CARTESIAN_POINT('Ctrl Pts',(-104.137712656827,95.8245183692602,-26.4625901168242));
#31387=CARTESIAN_POINT('Ctrl Pts',(-104.130135555186,95.8216154202826,-26.4534687983055));
#31388=CARTESIAN_POINT('Ctrl Pts',(-104.125459835721,95.8198240525954,-26.4478401650141));
#31389=CARTESIAN_POINT('Ctrl Pts',(-104.120637105813,95.818010490313,-26.4420314222566));
#31390=CARTESIAN_POINT('Ctrl Pts',(-104.115545663985,95.8161379403532,-26.4358935564809));
#31391=CARTESIAN_POINT('Ctrl Pts',(-104.103003793166,95.8115252431071,-26.4207740044435));
#31392=CARTESIAN_POINT('Ctrl Pts',(-104.088826662475,95.8065703087351,-26.4036831040242));
#31393=CARTESIAN_POINT('Ctrl Pts',(-104.073434571197,95.8016019420346,-26.3851275369647));
#31394=CARTESIAN_POINT('Ctrl Pts',(-104.059718662712,95.7971746253199,-26.3685926519326));
#31395=CARTESIAN_POINT('Ctrl Pts',(-104.045038119851,95.792737340301,-26.3508948750276));
#31396=CARTESIAN_POINT('Ctrl Pts',(-104.029705280445,95.7884866459563,-26.3324107376417));
#31397=CARTESIAN_POINT('Ctrl Pts',(-104.022028589159,95.7863584512123,-26.3231562862883));
#31398=CARTESIAN_POINT('Ctrl Pts',(-104.014188624209,95.7842763710359,-26.3137050042798));
#31399=CARTESIAN_POINT('Ctrl Pts',(-104.006225977395,95.7822605403092,-26.3041058260873));
#31400=CARTESIAN_POINT('Ctrl Pts',(-103.984785332153,95.7768326075515,-26.278258569634));
#31401=CARTESIAN_POINT('Ctrl Pts',(-103.962463475432,95.7718813579759,-26.2513489897355));
#31402=CARTESIAN_POINT('Ctrl Pts',(-103.939162684267,95.7675584352624,-26.2232592788459));
#31403=CARTESIAN_POINT('Ctrl Pts',(-103.916734757693,95.7633974523793,-26.1962218289663));
#31404=CARTESIAN_POINT('Ctrl Pts',(-103.893399599495,95.7598184100671,-26.1680906877136));
#31405=CARTESIAN_POINT('Ctrl Pts',(-103.869079593223,95.7569997407933,-26.138772286472));
#31406=CARTESIAN_POINT('Ctrl Pts',(-103.844715212657,95.7541759285744,-26.1094003908638));
#31407=CARTESIAN_POINT('Ctrl Pts',(-103.819361971473,95.7521147230607,-26.078836398039));
#31408=CARTESIAN_POINT('Ctrl Pts',(-103.792956698271,95.7510455936994,-26.0470041532677));
#31409=CARTESIAN_POINT('Ctrl Pts',(-103.768887979681,95.7500710696512,-26.0179886859546));
#31410=CARTESIAN_POINT('Ctrl Pts',(-103.743945046202,95.7499210538196,-25.9879193298677));
#31411=CARTESIAN_POINT('Ctrl Pts',(-103.718095783482,95.7508116363903,-25.9567573703462));
#31412=CARTESIAN_POINT('Ctrl Pts',(-103.715586376352,95.7508980927924,-25.9537322146875));
#31413=CARTESIAN_POINT('Ctrl Pts',(-103.713068442001,95.7509943903385,-25.9506967792411));
#31414=CARTESIAN_POINT('Ctrl Pts',(-103.710541960623,95.7511007492862,-25.9476510401331));
#31415=CARTESIAN_POINT('',(-103.354880084509,95.7511007639852,-25.9476507545188));
#31416=CARTESIAN_POINT('',(-52.0000000132399,95.7510998686224,-25.9476507545876));
#31417=CARTESIAN_POINT('Origin',(-103.354880067431,97.2501869851305,-26.));
#31418=CARTESIAN_POINT('Origin',(52.0184988467186,152.749813000226,-26.));
#31419=CARTESIAN_POINT('',(-103.354880080851,154.248899240755,-25.9476507549463));
#31420=CARTESIAN_POINT('Origin',(-103.354880080851,152.749813000226,-26.));
#31421=CARTESIAN_POINT('',(-103.710541724057,154.248899240755,-25.9476507549463));
#31422=CARTESIAN_POINT('',(52.0184988467186,154.248899240755,-25.9476507549462));
#31423=CARTESIAN_POINT('Ctrl Pts',(-103.710541724057,154.248899240755,-25.9476507549463));
#31424=CARTESIAN_POINT('Ctrl Pts',(-103.736522199843,154.24999296416,-25.9789708954001));
#31425=CARTESIAN_POINT('Ctrl Pts',(-103.761583360941,154.250025756924,-26.0091827780456));
#31426=CARTESIAN_POINT('Ctrl Pts',(-103.785754529568,154.249220003278,-26.0383217515803));
#31427=CARTESIAN_POINT('Ctrl Pts',(-103.811483669963,154.248362314145,-26.0693389006724));
#31428=CARTESIAN_POINT('Ctrl Pts',(-103.836204620731,154.246554521775,-26.0991406509012));
#31429=CARTESIAN_POINT('Ctrl Pts',(-103.859972269994,154.244013843443,-26.127793171329));
#31430=CARTESIAN_POINT('Ctrl Pts',(-103.884647601004,154.241376137115,-26.1575399257508));
#31431=CARTESIAN_POINT('Ctrl Pts',(-103.90829574702,154.237948285272,-26.186048381901));
#31432=CARTESIAN_POINT('Ctrl Pts',(-103.930994026237,154.233921861393,-26.2134117488763));
#31433=CARTESIAN_POINT('Ctrl Pts',(-103.954895698878,154.229681968821,-26.2422258379779));
#31434=CARTESIAN_POINT('Ctrl Pts',(-103.977744414167,154.224778230076,-26.2697705595586));
#31435=CARTESIAN_POINT('Ctrl Pts',(-103.999642890597,154.219380797772,-26.2961697434368));
#31436=CARTESIAN_POINT('Ctrl Pts',(-104.002498713467,154.218676908136,-26.2996125123119));
#31437=CARTESIAN_POINT('Ctrl Pts',(-104.005338388223,154.217964552794,-26.303035814215));
#31438=CARTESIAN_POINT('Ctrl Pts',(-104.00816215329,154.217244048272,-26.3064399365733));
#31439=CARTESIAN_POINT('Ctrl Pts',(-104.023917563928,154.213223938826,-26.325433494588));
#31440=CARTESIAN_POINT('Ctrl Pts',(-104.039171323835,154.20894722156,-26.3438222720966));
#31441=CARTESIAN_POINT('Ctrl Pts',(-104.053611069788,154.20458779783,-26.3612230264365));
#31442=CARTESIAN_POINT('Ctrl Pts',(-104.06966487846,154.199741081363,-26.3805688225359));
#31443=CARTESIAN_POINT('Ctrl Pts',(-104.084712224388,154.194792638083,-26.3986930145356));
#31444=CARTESIAN_POINT('Ctrl Pts',(-104.098344721901,154.190041350984,-26.4150944946512));
#31445=CARTESIAN_POINT('Ctrl Pts',(-104.104924136921,154.187748250276,-26.4230102961769));
#31446=CARTESIAN_POINT('Ctrl Pts',(-104.111174318373,154.185501863071,-26.4305252258297));
#31447=CARTESIAN_POINT('Ctrl Pts',(-104.117050945208,154.183339013785,-26.4375848822576));
#31448=CARTESIAN_POINT('Ctrl Pts',(-104.125217555228,154.180333353031,-26.4473955206622));
#31449=CARTESIAN_POINT('Ctrl Pts',(-104.13266093824,154.177497024234,-26.4563174498588));
#31450=CARTESIAN_POINT('Ctrl Pts',(-104.13990415789,154.174658743547,-26.4649970105475));
#31451=CARTESIAN_POINT('Ctrl Pts',(-104.147199209177,154.171800152453,-26.4737386811622));
#31452=CARTESIAN_POINT('Ctrl Pts',(-104.154291261683,154.168939196829,-26.482234546168));
#31453=CARTESIAN_POINT('Ctrl Pts',(-104.16170214918,154.165852382139,-26.4911294623647));
#31454=CARTESIAN_POINT('Ctrl Pts',(-104.168542458068,154.163003227302,-26.4993395417035));
#31455=CARTESIAN_POINT('Ctrl Pts',(-104.175654497708,154.159961630321,-26.5078897201971));
#31456=CARTESIAN_POINT('Ctrl Pts',(-104.183437158006,154.156513825041,-26.517272946286));
#31457=CARTESIAN_POINT('Ctrl Pts',(-104.188585026677,154.154233261827,-26.5234795149617));
#31458=CARTESIAN_POINT('Ctrl Pts',(-104.194026103894,154.151774281114,-26.5300503104981));
#31459=CARTESIAN_POINT('Ctrl Pts',(-104.199872024093,154.149063766695,-26.5371232742637));
#31460=CARTESIAN_POINT('Ctrl Pts',(-104.209372261088,154.14465889484,-26.54861758649));
#31461=CARTESIAN_POINT('Ctrl Pts',(-104.219975109357,154.139583909866,-26.561436924029));
#31462=CARTESIAN_POINT('Ctrl Pts',(-104.231221831756,154.13395692003,-26.575025443739));
#31463=CARTESIAN_POINT('Ctrl Pts',(-104.241806696259,154.128661072683,-26.5878142932209));
#31464=CARTESIAN_POINT('Ctrl Pts',(-104.252961510162,154.12287574758,-26.6012840116603));
#31465=CARTESIAN_POINT('Ctrl Pts',(-104.26431450657,154.116740078018,-26.6149842594249));
#31466=CARTESIAN_POINT('Ctrl Pts',(-104.275340542979,154.110781112336,-26.6282899476535));
#31467=CARTESIAN_POINT('Ctrl Pts',(-104.28655326831,154.104491625427,-26.6418127887519));
#31468=CARTESIAN_POINT('Ctrl Pts',(-104.297626925688,154.098042777085,-26.6551582334249));
#31469=CARTESIAN_POINT('Ctrl Pts',(-104.306096021489,154.093110719632,-26.6653647844838));
#31470=CARTESIAN_POINT('Ctrl Pts',(-104.314484070382,154.088086395527,-26.675467934237));
#31471=CARTESIAN_POINT('Ctrl Pts',(-104.322652452861,154.083063764249,-26.6852997857651));
#31472=CARTESIAN_POINT('Ctrl Pts',(-104.338868484586,154.073092738977,-26.7048181685907));
#31473=CARTESIAN_POINT('Ctrl Pts',(-104.354169622988,154.063128096214,-26.7232891568353));
#31474=CARTESIAN_POINT('Ctrl Pts',(-104.368803979176,154.053140615923,-26.7409733950204));
#31475=CARTESIAN_POINT('Ctrl Pts',(-104.38388451675,154.042848631098,-26.7591968012972));
#31476=CARTESIAN_POINT('Ctrl Pts',(-104.398257167116,154.032532068934,-26.776584982442));
#31477=CARTESIAN_POINT('Ctrl Pts',(-104.412175893325,154.022109735847,-26.7934048324226));
#31478=CARTESIAN_POINT('Ctrl Pts',(-104.419342783626,154.016743173074,-26.8020655401541));
#31479=CARTESIAN_POINT('Ctrl Pts',(-104.426389027433,154.011347813014,-26.8105752502453));
#31480=CARTESIAN_POINT('Ctrl Pts',(-104.433347331169,154.005908068411,-26.8189682909039));
#31481=CARTESIAN_POINT('Ctrl Pts',(-104.449811745017,153.993036798376,-26.8388275123584));
#31482=CARTESIAN_POINT('Ctrl Pts',(-104.465755446595,153.979933613282,-26.858012664043));
#31483=CARTESIAN_POINT('Ctrl Pts',(-104.481330332346,153.96649907382,-26.8767359146493));
#31484=CARTESIAN_POINT('Ctrl Pts',(-104.491112745833,153.958060988166,-26.8884957812818));
#31485=CARTESIAN_POINT('Ctrl Pts',(-104.500749310357,153.949491331165,-26.9000729584373));
#31486=CARTESIAN_POINT('Ctrl Pts',(-104.510273606165,153.940757368977,-26.9115146877819));
#31487=CARTESIAN_POINT('Ctrl Pts',(-104.525318252251,153.926961139555,-26.9295881256601));
#31488=CARTESIAN_POINT('Ctrl Pts',(-104.540084006443,153.912756625129,-26.9473251883363));
#31489=CARTESIAN_POINT('Ctrl Pts',(-104.554690923238,153.897996908715,-26.964895613068));
#31490=CARTESIAN_POINT('Ctrl Pts',(-104.569020309408,153.883517626109,-26.9821322006865));
#31491=CARTESIAN_POINT('Ctrl Pts',(-104.583197005976,153.868503753955,-26.9992086254315));
#31492=CARTESIAN_POINT('Ctrl Pts',(-104.597310545085,153.85278556697,-27.0162545434269));
#31493=CARTESIAN_POINT('Ctrl Pts',(-104.604362254269,153.844932109189,-27.0247713906582));
#31494=CARTESIAN_POINT('Ctrl Pts',(-104.611397807075,153.836902362741,-27.0332801228007));
#31495=CARTESIAN_POINT('Ctrl Pts',(-104.618425831566,153.828672467696,-27.0417936667901));
#31496=CARTESIAN_POINT('Ctrl Pts',(-104.633176083558,153.811399758145,-27.0596616920552));
#31497=CARTESIAN_POINT('Ctrl Pts',(-104.647965136695,153.793235995359,-27.0775537843384));
#31498=CARTESIAN_POINT('Ctrl Pts',(-104.662591137785,153.774315207861,-27.0952329366153));
#31499=CARTESIAN_POINT('Ctrl Pts',(-104.67701130103,153.755660700536,-27.112663282772));
#31500=CARTESIAN_POINT('Ctrl Pts',(-104.691272692458,153.73627053292,-27.1298863115811));
#31501=CARTESIAN_POINT('Ctrl Pts',(-104.705204788581,153.716307771352,-27.1467021409048));
#31502=CARTESIAN_POINT('Ctrl Pts',(-104.71941664006,153.695944159155,-27.1638556307127));
#31503=CARTESIAN_POINT('Ctrl Pts',(-104.733285453605,153.674984883737,-27.1805849425792));
#31504=CARTESIAN_POINT('Ctrl Pts',(-104.746659484678,153.653636829353,-27.1967127162187));
#31505=CARTESIAN_POINT('Ctrl Pts',(-104.760033515751,153.632288774969,-27.2128404898582));
#31506=CARTESIAN_POINT('Ctrl Pts',(-104.772912553771,153.610552317844,-27.2283664691203));
#31507=CARTESIAN_POINT('Ctrl Pts',(-104.785178222164,153.588663570789,-27.2431530519365));
#31508=CARTESIAN_POINT('Ctrl Pts',(-104.801986259428,153.558668721394,-27.2634155787747));
#31509=CARTESIAN_POINT('Ctrl Pts',(-104.817654782009,153.528386529684,-27.2823043909725));
#31510=CARTESIAN_POINT('Ctrl Pts',(-104.832270907382,153.497812820368,-27.2999245109181));
#31511=CARTESIAN_POINT('Ctrl Pts',(-104.845534097011,153.470069154112,-27.3159136315741));
#31512=CARTESIAN_POINT('Ctrl Pts',(-104.857930508463,153.442084682027,-27.3308578285549));
#31513=CARTESIAN_POINT('Ctrl Pts',(-104.869506426107,153.413833726497,-27.3448128988725));
#31514=CARTESIAN_POINT('Ctrl Pts',(-104.880340107602,153.387394193703,-27.3578731841753));
#31515=CARTESIAN_POINT('Ctrl Pts',(-104.890455118514,153.360720903805,-27.3700670933654));
#31516=CARTESIAN_POINT('Ctrl Pts',(-104.899890348485,153.333786305414,-27.3814415089208));
#31517=CARTESIAN_POINT('Ctrl Pts',(-104.909985213709,153.304968656938,-27.3936111319592));
#31518=CARTESIAN_POINT('Ctrl Pts',(-104.919303381947,153.275841491834,-27.404844426545));
#31519=CARTESIAN_POINT('Ctrl Pts',(-104.927840918447,153.24648208475,-27.4151366492329));
#31520=CARTESIAN_POINT('Ctrl Pts',(-104.942798655443,153.195044496225,-27.4331685908901));
#31521=CARTESIAN_POINT('Ctrl Pts',(-104.955358129687,153.142895809071,-27.448309364314));
#31522=CARTESIAN_POINT('Ctrl Pts',(-104.96552145005,153.090448532887,-27.4605615118072));
#31523=CARTESIAN_POINT('Ctrl Pts',(-104.975548456533,153.038704697265,-27.4726493293648));
#31524=CARTESIAN_POINT('Ctrl Pts',(-104.983243176841,152.986670737513,-27.4819255151744));
#31525=CARTESIAN_POINT('Ctrl Pts',(-104.98863822253,152.934726970817,-27.4884293833151));
#31526=CARTESIAN_POINT('Ctrl Pts',(-104.993939346703,152.883687485125,-27.494820026621));
#31527=CARTESIAN_POINT('Ctrl Pts',(-104.997020233649,152.832735473197,-27.4985341161034));
#31528=CARTESIAN_POINT('Ctrl Pts',(-104.997940870941,152.7822097529,-27.499643968345));
#31529=CARTESIAN_POINT('Ctrl Pts',(-104.998138013473,152.771390325425,-27.4998816288032));
#31530=CARTESIAN_POINT('Ctrl Pts',(-104.998236203965,152.76059035206,-27.5));
#31531=CARTESIAN_POINT('Ctrl Pts',(-104.998236203965,152.749813000226,-27.5));
#31532=CARTESIAN_POINT('Origin',(-104.998236203965,109.5,-29.));
#31533=CARTESIAN_POINT('Ctrl Pts',(-106.383789291886,97.2501869997738,-28.4253325826586));
#31534=CARTESIAN_POINT('Ctrl Pts',(-106.287111043096,97.2501869997738,-28.1922362871262));
#31535=CARTESIAN_POINT('Ctrl Pts',(-106.130426677584,97.2501869997738,-27.9838285600244));
#31536=CARTESIAN_POINT('Ctrl Pts',(-105.933111104973,97.2501869997738,-27.8269105870887));
#31537=CARTESIAN_POINT('Ctrl Pts',(-105.670023674825,97.2501869997738,-27.6176866231745));
#31538=CARTESIAN_POINT('Ctrl Pts',(-105.334702987612,97.2501869997738,-27.5));
#31539=CARTESIAN_POINT('Ctrl Pts',(-104.998236203965,97.2501869997738,-27.5));
#31540=CARTESIAN_POINT('Ctrl Pts',(-104.998236203965,152.749813000226,-27.5));
#31541=CARTESIAN_POINT('Ctrl Pts',(-105.334702987612,152.749813000226,-27.5));
#31542=CARTESIAN_POINT('Ctrl Pts',(-105.921510316776,152.749813000226,-27.7059583159464));
#31543=CARTESIAN_POINT('Ctrl Pts',(-106.287111043096,152.749813000226,-28.1922362871261));
#31544=CARTESIAN_POINT('Ctrl Pts',(-106.383789291886,152.749813000226,-28.4253325826584));
#31545=CARTESIAN_POINT('Ctrl Pts',(-103.710541724057,154.248899240755,-25.9476507549463));
#31546=CARTESIAN_POINT('Ctrl Pts',(-103.995786153672,154.2609074315,-26.2915203465903));
#31547=CARTESIAN_POINT('Ctrl Pts',(-104.475201157223,154.07495738041,-26.8694676240239));
#31548=CARTESIAN_POINT('Ctrl Pts',(-104.909277757314,153.437242406286,-27.3927582748432));
#31549=CARTESIAN_POINT('Ctrl Pts',(-104.998236203965,152.979199130488,-27.5));
#31550=CARTESIAN_POINT('Ctrl Pts',(-104.998236203965,152.749813000226,-27.5));
#31551=CARTESIAN_POINT('Ctrl Pts',(-104.128664366836,154.242850686048,-25.7744428103565));
#31552=CARTESIAN_POINT('Ctrl Pts',(-104.389698179784,154.296109264563,-26.1243611378244));
#31553=CARTESIAN_POINT('Ctrl Pts',(-104.838580854749,154.161221518795,-26.7610807783088));
#31554=CARTESIAN_POINT('Ctrl Pts',(-105.249661875716,153.501570643754,-27.3720711967634));
#31555=CARTESIAN_POINT('Ctrl Pts',(-105.334702987612,153.000326839024,-27.5));
#31556=CARTESIAN_POINT('Ctrl Pts',(-105.334702987612,152.749813000226,-27.5));
#31557=CARTESIAN_POINT('Ctrl Pts',(-104.852234435089,154.615637480573,-25.4613192796495));
#31558=CARTESIAN_POINT('Ctrl Pts',(-105.074805157955,154.694581900174,-25.9133626322441));
#31559=CARTESIAN_POINT('Ctrl Pts',(-105.470901205504,154.542574606551,-26.7423712065142));
#31560=CARTESIAN_POINT('Ctrl Pts',(-105.844179380605,153.706226490388,-27.5394908678514));
#31561=CARTESIAN_POINT('Ctrl Pts',(-105.921510316776,153.069307751395,-27.7059583159464));
#31562=CARTESIAN_POINT('Ctrl Pts',(-105.921510316776,152.749813000226,-27.7059583159464));
#31563=CARTESIAN_POINT('Ctrl Pts',(-105.100287662975,155.408697561116,-25.3307432747865));
#31564=CARTESIAN_POINT('Ctrl Pts',(-105.357506263842,155.449006387318,-25.95181391467));
#31565=CARTESIAN_POINT('Ctrl Pts',(-105.798869985244,155.143096395786,-27.0150509859407));
#31566=CARTESIAN_POINT('Ctrl Pts',(-106.203571370339,153.999127859831,-27.9914068901036));
#31567=CARTESIAN_POINT('Ctrl Pts',(-106.287111043096,153.166845309556,-28.1922362871261));
#31568=CARTESIAN_POINT('Ctrl Pts',(-106.287111043096,152.749813000226,-28.1922362871261));
#31569=CARTESIAN_POINT('Ctrl Pts',(-105.096094811978,155.747985481284,-25.3206340925509));
#31570=CARTESIAN_POINT('Ctrl Pts',(-105.381339241593,155.772001862774,-26.0083732758389));
#31571=CARTESIAN_POINT('Ctrl Pts',(-105.860754245143,155.400101760594,-27.164267830706));
#31572=CARTESIAN_POINT('Ctrl Pts',(-106.294830845235,154.124671812346,-28.2108491323448));
#31573=CARTESIAN_POINT('Ctrl Pts',(-106.383789291886,153.208585260751,-28.4253325826584));
#31574=CARTESIAN_POINT('Ctrl Pts',(-106.383789291886,152.749813000226,-28.4253325826584));
#31575=CARTESIAN_POINT('Ctrl Pts',(-105.096094811978,155.747985481284,-25.3206340925508));
#31576=CARTESIAN_POINT('Ctrl Pts',(-105.100986471475,155.352149574421,-25.3324281384923));
#31577=CARTESIAN_POINT('Ctrl Pts',(-104.805090939588,154.563748166316,-25.4826843747429));
#31578=CARTESIAN_POINT('Ctrl Pts',(-104.076399036489,154.243606755386,-25.7960938034302));
#31579=CARTESIAN_POINT('Ctrl Pts',(-103.710541724057,154.248899240755,-25.9476507549463));
#31580=CARTESIAN_POINT('Ctrl Pts',(-104.998234176038,97.2528696177169,-27.4999975552807));
#31581=CARTESIAN_POINT('Ctrl Pts',(-104.998582363145,97.0225868205292,-27.5004173039098));
#31582=CARTESIAN_POINT('Ctrl Pts',(-104.909765668324,96.5634588741049,-27.393346464277));
#31583=CARTESIAN_POINT('Ctrl Pts',(-104.474723946757,95.9243148027935,-26.8688923343741));
#31584=CARTESIAN_POINT('Ctrl Pts',(-103.99429069761,95.7385134054023,-26.2897175353455));
#31585=CARTESIAN_POINT('Ctrl Pts',(-103.708317982915,95.7511968800782,-25.9449699770619));
#31586=CARTESIAN_POINT('Ctrl Pts',(-105.334701049098,97.2531166780515,-27.4999970837684));
#31587=CARTESIAN_POINT('Ctrl Pts',(-105.335033887097,97.0016276236393,-27.5004977988034));
#31588=CARTESIAN_POINT('Ctrl Pts',(-105.250130335893,96.4991578025394,-27.3727663888875));
#31589=CARTESIAN_POINT('Ctrl Pts',(-104.838136492336,95.838022785875,-26.7604228429407));
#31590=CARTESIAN_POINT('Ctrl Pts',(-104.388297948538,95.7034709798389,-26.1223750112626));
#31591=CARTESIAN_POINT('Ctrl Pts',(-104.12662949328,95.757567241231,-25.7717154685384));
#31592=CARTESIAN_POINT('Ctrl Pts',(-105.921512427335,97.2539234408171,-27.7059477954532));
#31593=CARTESIAN_POINT('Ctrl Pts',(-105.921815113251,96.9331757817612,-27.7065994105029));
#31594=CARTESIAN_POINT('Ctrl Pts',(-105.844602735626,96.2946869947219,-27.5403748288));
#31595=CARTESIAN_POINT('Ctrl Pts',(-105.470492709393,95.4564551491273,-26.7414766594922));
#31596=CARTESIAN_POINT('Ctrl Pts',(-105.073584116098,95.3049640932285,-25.9107714571029));
#31597=CARTESIAN_POINT('Ctrl Pts',(-104.850514010952,95.3850001798498,-25.457790692295));
#31598=CARTESIAN_POINT('Ctrl Pts',(-106.287109138736,97.2550641067596,-28.1922317088141));
#31599=CARTESIAN_POINT('Ctrl Pts',(-106.287436111867,96.8363998806487,-28.1930177895182));
#31600=CARTESIAN_POINT('Ctrl Pts',(-106.204029111366,96.0021260214584,-27.9924997507591));
#31601=CARTESIAN_POINT('Ctrl Pts',(-105.798427874946,94.8555913900615,-27.0139701617283));
#31602=CARTESIAN_POINT('Ctrl Pts',(-105.356129502314,94.550041013887,-25.9484973682901));
#31603=CARTESIAN_POINT('Ctrl Pts',(-105.098282518959,94.5916212255523,-25.3259016971154));
#31604=CARTESIAN_POINT('Ctrl Pts',(-106.383787263959,97.2555522356599,-28.4253276932199));
#31605=CARTESIAN_POINT('Ctrl Pts',(-106.384135451066,96.7949866412847,-28.426167190478));
#31606=CARTESIAN_POINT('Ctrl Pts',(-106.295318756244,95.876730748436,-28.2120255112123));
#31607=CARTESIAN_POINT('Ctrl Pts',(-105.860277034677,94.5984426058131,-27.1631172514067));
#31608=CARTESIAN_POINT('Ctrl Pts',(-105.379843785531,94.2268398110308,-26.0047676533494));
#31609=CARTESIAN_POINT('Ctrl Pts',(-105.093871070836,94.2522067603828,-25.315272536782));
#31610=CARTESIAN_POINT('Ctrl Pts',(-106.38604308688,97.2555636253343,-28.4307665995227));
#31611=CARTESIAN_POINT('Ctrl Pts',(-106.38639176898,96.7940203323662,-28.4316073431671));
#31612=CARTESIAN_POINT('Ctrl Pts',(-106.297448847958,95.8738048587322,-28.2171477789562));
#31613=CARTESIAN_POINT('Ctrl Pts',(-105.861720181738,94.592442467514,-27.1665973501658));
#31614=CARTESIAN_POINT('Ctrl Pts',(-105.380397118806,94.2192984496307,-26.0060806266674));
#31615=CARTESIAN_POINT('Ctrl Pts',(-105.093768137046,94.2442870895289,-25.3150245230408));
#31616=CARTESIAN_POINT('Ctrl Pts',(-106.388298909802,97.2555750150086,-28.4362055058255));
#31617=CARTESIAN_POINT('Ctrl Pts',(-106.388648086895,96.7930540234477,-28.4370474958561));
#31618=CARTESIAN_POINT('Ctrl Pts',(-106.299578939671,95.8708789690282,-28.2222700467001));
#31619=CARTESIAN_POINT('Ctrl Pts',(-105.863163328798,94.5864423292148,-27.1700774489249));
#31620=CARTESIAN_POINT('Ctrl Pts',(-105.380950452081,94.2117570882308,-26.0073935999854));
#31621=CARTESIAN_POINT('Ctrl Pts',(-105.093665203256,94.2363674186749,-25.3147765092999));
#31622=CARTESIAN_POINT('Ctrl Pts',(-106.390554732724,97.255586404683,-28.4416444121282));
#31623=CARTESIAN_POINT('Ctrl Pts',(-106.390904404809,96.7920877145292,-28.4424876485452));
#31624=CARTESIAN_POINT('Ctrl Pts',(-106.301709031385,95.8679530793244,-28.227392314444));
#31625=CARTESIAN_POINT('Ctrl Pts',(-105.864606475858,94.5804421909156,-27.1735575476841));
#31626=CARTESIAN_POINT('Ctrl Pts',(-105.381503785357,94.2042157268308,-26.0087065733035));
#31627=CARTESIAN_POINT('Ctrl Pts',(-105.093562269467,94.2284477478209,-25.3145284955587));
#31628=CARTESIAN_POINT('Ctrl Pts',(-99.8570121862841,154.357317701069,-29.0523492450538));
#31629=CARTESIAN_POINT('Ctrl Pts',(-99.8491979777549,154.34950349254,-28.8285795904043));
#31630=CARTESIAN_POINT('Ctrl Pts',(-99.9156898567318,154.326203180206,-28.1613459448332));
#31631=CARTESIAN_POINT('Ctrl Pts',(-100.505419252134,154.285825514037,-27.0050808694464));
#31632=CARTESIAN_POINT('Ctrl Pts',(-101.899202185037,154.253184994867,-26.070378695218));
#31633=CARTESIAN_POINT('Ctrl Pts',(-102.906795347561,154.248899240755,-25.9476507549463));
#31634=CARTESIAN_POINT('Ctrl Pts',(-103.354880080851,154.248899240755,-25.9476507549463));
#31635=CARTESIAN_POINT('Ctrl Pts',(-100.126058306948,154.356990009655,-29.0429653907278));
#31636=CARTESIAN_POINT('Ctrl Pts',(-100.119408550246,154.350049466917,-28.8443371178059));
#31637=CARTESIAN_POINT('Ctrl Pts',(-100.174072979624,154.32924398841,-28.2492865619167));
#31638=CARTESIAN_POINT('Ctrl Pts',(-100.691968335614,154.291869929428,-27.1796908005748));
#31639=CARTESIAN_POINT('Ctrl Pts',(-101.972451153085,154.260541245485,-26.2817242136996));
#31640=CARTESIAN_POINT('Ctrl Pts',(-102.924461851094,154.256071982752,-26.1530512115086));
#31641=CARTESIAN_POINT('Ctrl Pts',(-103.354880080851,154.256071982752,-26.1530512115086));
#31642=CARTESIAN_POINT('Ctrl Pts',(-100.715940334785,154.244001007055,-29.0263119193213));
#31643=CARTESIAN_POINT('Ctrl Pts',(-100.711957262855,154.238642825387,-28.8800652866202));
#31644=CARTESIAN_POINT('Ctrl Pts',(-100.745924647382,154.224096423707,-28.4356194000608));
#31645=CARTESIAN_POINT('Ctrl Pts',(-101.115546810111,154.201251487381,-27.5590553286264));
#31646=CARTESIAN_POINT('Ctrl Pts',(-102.144803712577,154.184962480322,-26.7504104642857));
#31647=CARTESIAN_POINT('Ctrl Pts',(-102.969067489268,154.184581619011,-26.6084647199126));
#31648=CARTESIAN_POINT('Ctrl Pts',(-103.354880080851,154.184581619011,-26.6084647199126));
#31649=CARTESIAN_POINT('Ctrl Pts',(-101.425785374278,153.689730247031,-29.0208791457691));
#31650=CARTESIAN_POINT('Ctrl Pts',(-101.424243813967,153.684530114455,-28.9246657141226));
#31651=CARTESIAN_POINT('Ctrl Pts',(-101.441344169671,153.677411569247,-28.6283496595063));
#31652=CARTESIAN_POINT('Ctrl Pts',(-101.661351834939,153.697347700404,-27.98051710747));
#31653=CARTESIAN_POINT('Ctrl Pts',(-102.393779297996,153.745069442671,-27.3087428625152));
#31654=CARTESIAN_POINT('Ctrl Pts',(-103.042292130765,153.768947605241,-27.1644042176036));
#31655=CARTESIAN_POINT('Ctrl Pts',(-103.354880080851,153.768947605241,-27.1644042176036));
#31656=CARTESIAN_POINT('Ctrl Pts',(-101.792940845762,152.990514442627,-29.0324749481123));
#31657=CARTESIAN_POINT('Ctrl Pts',(-101.791324035206,152.98408023747,-28.9497307997325));
#31658=CARTESIAN_POINT('Ctrl Pts',(-101.80364957205,152.983519454455,-28.6973818636105));
#31659=CARTESIAN_POINT('Ctrl Pts',(-101.969835248622,153.054318683486,-28.158621007398));
#31660=CARTESIAN_POINT('Ctrl Pts',(-102.558864334598,153.180048815387,-27.5821410111724));
#31661=CARTESIAN_POINT('Ctrl Pts',(-103.098666679754,153.233524243582,-27.4517420541306));
#31662=CARTESIAN_POINT('Ctrl Pts',(-103.354880080851,153.233524243582,-27.4517420541306));
#31663=CARTESIAN_POINT('Ctrl Pts',(-101.855548071762,152.560320637529,-29.0453113543093));
#31664=CARTESIAN_POINT('Ctrl Pts',(-101.852862073214,152.552946612181,-28.9555004194793));
#31665=CARTESIAN_POINT('Ctrl Pts',(-101.866994068894,152.557442968738,-28.6860950739003));
#31666=CARTESIAN_POINT('Ctrl Pts',(-102.041071661117,152.661210924441,-28.1588847687671));
#31667=CARTESIAN_POINT('Ctrl Pts',(-102.613545834901,152.833946006538,-27.6164721088484));
#31668=CARTESIAN_POINT('Ctrl Pts',(-103.121945522194,152.903957243156,-27.5));
#31669=CARTESIAN_POINT('Ctrl Pts',(-103.354880080851,152.903957243156,-27.5));
#31670=CARTESIAN_POINT('Ctrl Pts',(-101.855793840322,152.358536047031,-29.0523492450538));
#31671=CARTESIAN_POINT('Ctrl Pts',(-101.85244489381,152.350721838502,-28.9564479644897));
#31672=CARTESIAN_POINT('Ctrl Pts',(-101.868422934818,152.358015122913,-28.6711502340873));
#31673=CARTESIAN_POINT('Ctrl Pts',(-102.053671699575,152.477889630173,-28.1397399879308));
#31674=CARTESIAN_POINT('Ctrl Pts',(-102.630958383417,152.672515829684,-27.6090640489194));
#31675=CARTESIAN_POINT('Ctrl Pts',(-103.130837714206,152.749813000226,-27.5));
#31676=CARTESIAN_POINT('Ctrl Pts',(-103.354880080851,152.749813000226,-27.5));
#31677=CARTESIAN_POINT('Ctrl Pts',(-103.354880080851,154.248899240755,-25.9476507549463));
#31678=CARTESIAN_POINT('Ctrl Pts',(-102.906795347561,154.248899240755,-25.9476507549463));
#31679=CARTESIAN_POINT('Ctrl Pts',(-101.899202185037,154.253184994867,-26.070378695218));
#31680=CARTESIAN_POINT('Ctrl Pts',(-100.505419252134,154.285825514037,-27.0050808694464));
#31681=CARTESIAN_POINT('Ctrl Pts',(-99.9156898567318,154.326203180206,-28.1613459448332));
#31682=CARTESIAN_POINT('Ctrl Pts',(-99.8491979777549,154.34950349254,-28.8285795904043));
#31683=CARTESIAN_POINT('Ctrl Pts',(-99.8570121862841,154.357317701069,-29.0523492450538));
#31684=CARTESIAN_POINT('Ctrl Pts',(-103.354880080851,95.7511007592451,-25.9476507549463));
#31685=CARTESIAN_POINT('Ctrl Pts',(-103.130837714206,95.7511007592451,-25.9476507549463));
#31686=CARTESIAN_POINT('Ctrl Pts',(-102.429651200331,95.7497886420147,-25.9852248762942));
#31687=CARTESIAN_POINT('Ctrl Pts',(-101.144827789739,95.7338033103857,-26.4429848816307));
#31688=CARTESIAN_POINT('Ctrl Pts',(-100.050953294768,95.6906347414375,-27.6791709558962));
#31689=CARTESIAN_POINT('Ctrl Pts',(-99.8413837692257,95.6583107159892,-28.6048099357548));
#31690=CARTESIAN_POINT('Ctrl Pts',(-99.8570121862842,95.6426822989307,-29.0523492450538));
#31691=CARTESIAN_POINT('Ctrl Pts',(-103.354880080851,95.743928017248,-26.1530512115086));
#31692=CARTESIAN_POINT('Ctrl Pts',(-103.139670965972,95.743928017248,-26.1530512115086));
#31693=CARTESIAN_POINT('Ctrl Pts',(-102.471761101744,95.7425439811512,-26.192978672006));
#31694=CARTESIAN_POINT('Ctrl Pts',(-101.274263852043,95.7268196800161,-26.6442105369045));
#31695=CARTESIAN_POINT('Ctrl Pts',(-100.287497076883,95.6861293074329,-27.8095564369483));
#31696=CARTESIAN_POINT('Ctrl Pts',(-100.112758793545,95.6568910758207,-28.6457088448841));
#31697=CARTESIAN_POINT('Ctrl Pts',(-100.126058306948,95.6430099903446,-29.0429653907278));
#31698=CARTESIAN_POINT('Ctrl Pts',(-103.354880080851,95.8154164364193,-26.6084588865769));
#31699=CARTESIAN_POINT('Ctrl Pts',(-103.16197378506,95.8154164364193,-26.6084588865769));
#31700=CARTESIAN_POINT('Ctrl Pts',(-102.572945611273,95.8155455928322,-26.6542117933224));
#31701=CARTESIAN_POINT('Ctrl Pts',(-101.572570097617,95.8091242619019,-27.0870274898796));
#31702=CARTESIAN_POINT('Ctrl Pts',(-100.816943498719,95.7857107359797,-28.0880128043652));
#31703=CARTESIAN_POINT('Ctrl Pts',(-100.707967479193,95.7667125607952,-28.7338187906774));
#31704=CARTESIAN_POINT('Ctrl Pts',(-100.715933623053,95.7559961974588,-29.0263120560796));
#31705=CARTESIAN_POINT('Ctrl Pts',(-103.354880080851,96.23105190227,-27.1644018089074));
#31706=CARTESIAN_POINT('Ctrl Pts',(-103.198586105808,96.23105190227,-27.1644018089074));
#31707=CARTESIAN_POINT('Ctrl Pts',(-102.726963243483,96.240536052471,-27.2122564846344));
#31708=CARTESIAN_POINT('Ctrl Pts',(-101.974758015856,96.2800402778936,-27.5992212325726));
#31709=CARTESIAN_POINT('Ctrl Pts',(-101.47434805966,96.3193793576758,-28.3830543690062));
#31710=CARTESIAN_POINT('Ctrl Pts',(-101.422699541349,96.3206692382383,-28.8284523499579));
#31711=CARTESIAN_POINT('Ctrl Pts',(-101.425782661971,96.3102689730866,-29.0208792132508));
#31712=CARTESIAN_POINT('Ctrl Pts',(-103.354880080851,96.7664757495372,-27.4517391484494));
#31713=CARTESIAN_POINT('Ctrl Pts',(-103.226773380303,96.7664757495372,-27.4517391484494));
#31714=CARTESIAN_POINT('Ctrl Pts',(-102.836131173334,96.7871812818542,-27.4947699187058));
#31715=CARTESIAN_POINT('Ctrl Pts',(-102.217798030502,96.8830749133424,-27.8349615494339));
#31716=CARTESIAN_POINT('Ctrl Pts',(-101.826561968185,96.9980955362694,-28.4945053524561));
#31717=CARTESIAN_POINT('Ctrl Pts',(-101.789703928619,97.0223537456791,-28.8669867586999));
#31718=CARTESIAN_POINT('Ctrl Pts',(-101.79293754973,97.009485335365,-29.0324750554596));
#31719=CARTESIAN_POINT('Ctrl Pts',(-103.354880080851,97.0960427568441,-27.5));
#31720=CARTESIAN_POINT('Ctrl Pts',(-103.238412801522,97.0960427568441,-27.5));
#31721=CARTESIAN_POINT('Ctrl Pts',(-102.876480673009,97.1227592782821,-27.5376345140122));
#31722=CARTESIAN_POINT('Ctrl Pts',(-102.284529740223,97.251833937974,-27.8527788272456));
#31723=CARTESIAN_POINT('Ctrl Pts',(-101.895040889998,97.4137069495603,-28.482623862989));
#31724=CARTESIAN_POINT('Ctrl Pts',(-101.850176074665,97.454427413167,-28.8656894846493));
#31725=CARTESIAN_POINT('Ctrl Pts',(-101.855548071762,97.4396793624713,-29.0453113543093));
#31726=CARTESIAN_POINT('Ctrl Pts',(-103.354880080851,97.2501869997738,-27.5));
#31727=CARTESIAN_POINT('Ctrl Pts',(-103.242858897529,97.2501869997738,-27.5));
#31728=CARTESIAN_POINT('Ctrl Pts',(-102.890677058392,97.2794684792888,-27.5347095341912));
#31729=CARTESIAN_POINT('Ctrl Pts',(-102.301297290575,97.4237353210886,-27.8388045131113));
#31730=CARTESIAN_POINT('Ctrl Pts',(-101.901017515887,97.607833470821,-28.4627584931394));
#31731=CARTESIAN_POINT('Ctrl Pts',(-101.849095947297,97.6570923700274,-28.8605466839257));
#31732=CARTESIAN_POINT('Ctrl Pts',(-101.855793840322,97.6414639529689,-29.0523492450538));
#31733=CARTESIAN_POINT('Ctrl Pts',(-99.8570121862842,95.6426822989307,-29.0523492450538));
#31734=CARTESIAN_POINT('Ctrl Pts',(-99.8543190667912,95.6453754184237,-28.975228393131));
#31735=CARTESIAN_POINT('Ctrl Pts',(-99.8552109542632,95.6480707352663,-28.8980446145076));
#31736=CARTESIAN_POINT('Ctrl Pts',(-99.8596585580051,95.6507657381819,-28.8208698375571));
#31737=CARTESIAN_POINT('Ctrl Pts',(-99.8642477510088,95.6535465363922,-28.7412382051104));
#31738=CARTESIAN_POINT('Ctrl Pts',(-99.8726223689616,95.6563270174184,-28.6616156609509));
#31739=CARTESIAN_POINT('Ctrl Pts',(-99.8848070852739,95.6591047417844,-28.5820721694948));
#31740=CARTESIAN_POINT('Ctrl Pts',(-99.8966185425879,95.6617973750751,-28.5049653637344));
#31741=CARTESIAN_POINT('Ctrl Pts',(-99.9120104733931,95.6644874349507,-28.4279323462522));
#31742=CARTESIAN_POINT('Ctrl Pts',(-99.931057417497,95.6671727382111,-28.3510359479006));
#31743=CARTESIAN_POINT('Ctrl Pts',(-99.9499514345801,95.6698364812977,-28.2747569471246));
#31744=CARTESIAN_POINT('Ctrl Pts',(-99.9724419942324,95.6724955587479,-28.1986119400067));
#31745=CARTESIAN_POINT('Ctrl Pts',(-99.9986526044041,95.6751476453342,-28.1226682099261));
#31746=CARTESIAN_POINT('Ctrl Pts',(-100.024432287398,95.677756129113,-28.0479730664691));
#31747=CARTESIAN_POINT('Ctrl Pts',(-100.053810722073,95.6803578630871,-27.9734722476153));
#31748=CARTESIAN_POINT('Ctrl Pts',(-100.086954587557,95.682950240851,-27.8992416410036));
#31749=CARTESIAN_POINT('Ctrl Pts',(-100.091274672862,95.6832881402758,-27.8895661686907));
#31750=CARTESIAN_POINT('Ctrl Pts',(-100.095658800036,95.6836258800273,-27.8798953086546));
#31751=CARTESIAN_POINT('Ctrl Pts',(-100.100107401009,95.6839634536505,-27.8702292494605));
#31752=CARTESIAN_POINT('Ctrl Pts',(-100.1255250685,95.6858922250011,-27.8150009473432));
#31753=CARTESIAN_POINT('Ctrl Pts',(-100.152939502506,95.6878133619435,-27.759990872241));
#31754=CARTESIAN_POINT('Ctrl Pts',(-100.182363452144,95.6897220981121,-27.7053347910313));
#31755=CARTESIAN_POINT('Ctrl Pts',(-100.221308702455,95.6922484825296,-27.6329925395685));
#31756=CARTESIAN_POINT('Ctrl Pts',(-100.263776313992,95.6947531225083,-27.5612709942082));
#31757=CARTESIAN_POINT('Ctrl Pts',(-100.309455181549,95.6972174242274,-27.4907026078012));
#31758=CARTESIAN_POINT('Ctrl Pts',(-100.355533701157,95.6997032865344,-27.4195168067812));
#31759=CARTESIAN_POINT('Ctrl Pts',(-100.404879426137,95.7021480646745,-27.3495055529089));
#31760=CARTESIAN_POINT('Ctrl Pts',(-100.457123675617,95.7045332817567,-27.2811988782042));
#31761=CARTESIAN_POINT('Ctrl Pts',(-100.508554428827,95.7068813585752,-27.2139558081187));
#31762=CARTESIAN_POINT('Ctrl Pts',(-100.562793465017,95.7091716833495,-27.1483655869548));
#31763=CARTESIAN_POINT('Ctrl Pts',(-100.619450450446,95.7113877220317,-27.0849026854351));
#31764=CARTESIAN_POINT('Ctrl Pts',(-100.673977915086,95.7135204682407,-27.023825113229));
#31765=CARTESIAN_POINT('Ctrl Pts',(-100.730744297119,95.7155843885051,-26.9647185157862));
#31766=CARTESIAN_POINT('Ctrl Pts',(-100.78937565787,95.7175661211867,-26.907966112195));
#31767=CARTESIAN_POINT('Ctrl Pts',(-100.827234795046,95.7188457553019,-26.8713202454581));
#31768=CARTESIAN_POINT('Ctrl Pts',(-100.865871034332,95.7200911501791,-26.835655125091));
#31769=CARTESIAN_POINT('Ctrl Pts',(-100.905179533333,95.7212990854231,-26.8010630315882));
#31770=CARTESIAN_POINT('Ctrl Pts',(-100.948858895817,95.7226413356418,-26.7626245099045));
#31771=CARTESIAN_POINT('Ctrl Pts',(-100.993405408178,95.7239374166684,-26.7255088206353));
#31772=CARTESIAN_POINT('Ctrl Pts',(-101.038913431104,95.725189524525,-26.6896526451811));
#31773=CARTESIAN_POINT('Ctrl Pts',(-101.083600338277,95.7264190402008,-26.654443434121));
#31774=CARTESIAN_POINT('Ctrl Pts',(-101.129214870719,95.7276061734241,-26.6204481824377));
#31775=CARTESIAN_POINT('Ctrl Pts',(-101.175879517064,95.7287517078064,-26.5876442840378));
#31776=CARTESIAN_POINT('Ctrl Pts',(-101.190324555185,95.729106307897,-26.5774898395056));
#31777=CARTESIAN_POINT('Ctrl Pts',(-101.204870430955,95.72945691137,-26.5674498557987));
#31778=CARTESIAN_POINT('Ctrl Pts',(-101.219521328818,95.7298035113707,-26.5575245274223));
#31779=CARTESIAN_POINT('Ctrl Pts',(-101.268477723012,95.7309616851851,-26.5243587588086));
#31780=CARTESIAN_POINT('Ctrl Pts',(-101.318605296132,95.732075285892,-26.4924695113178));
#31781=CARTESIAN_POINT('Ctrl Pts',(-101.37000576472,95.7331476555159,-26.4617610906943));
#31782=CARTESIAN_POINT('Ctrl Pts',(-101.399599412778,95.7337650687441,-26.4440808201189));
#31783=CARTESIAN_POINT('Ctrl Pts',(-101.429615410207,95.7343687828894,-26.4267928827225));
#31784=CARTESIAN_POINT('Ctrl Pts',(-101.460075349597,95.7349591746426,-26.4098865025823));
#31785=CARTESIAN_POINT('Ctrl Pts',(-101.510683309941,95.7359400867203,-26.3817972340925));
#31786=CARTESIAN_POINT('Ctrl Pts',(-101.562493744879,95.7368853716525,-26.3547279538349));
#31787=CARTESIAN_POINT('Ctrl Pts',(-101.615206341183,95.7377889174015,-26.3288537299949));
#31788=CARTESIAN_POINT('Ctrl Pts',(-101.668938086491,95.7387099323669,-26.3024792521113));
#31789=CARTESIAN_POINT('Ctrl Pts',(-101.723606601064,95.7395875721674,-26.2773466915529));
#31790=CARTESIAN_POINT('Ctrl Pts',(-101.778860717184,95.7404169346454,-26.2535965997868));
#31791=CARTESIAN_POINT('Ctrl Pts',(-101.835802844959,95.7412716341231,-26.2291209434014));
#31792=CARTESIAN_POINT('Ctrl Pts',(-101.893366104313,95.7420750531304,-26.2061137624493));
#31793=CARTESIAN_POINT('Ctrl Pts',(-101.951142146748,95.7428235983479,-26.1846780506115));
#31794=CARTESIAN_POINT('Ctrl Pts',(-102.002302606334,95.74348643221,-26.1656968116246));
#31795=CARTESIAN_POINT('Ctrl Pts',(-102.053629107923,95.7441062660897,-26.1479469954734));
#31796=CARTESIAN_POINT('Ctrl Pts',(-102.10483140232,95.7446817686135,-26.1314667204595));
#31797=CARTESIAN_POINT('Ctrl Pts',(-102.17314803955,95.7454496325853,-26.1094779212695));
#31798=CARTESIAN_POINT('Ctrl Pts',(-102.241320326268,95.7461376971549,-26.0897744888144));
#31799=CARTESIAN_POINT('Ctrl Pts',(-102.30888419388,95.7467496789501,-26.0722500114));
#31800=CARTESIAN_POINT('Ctrl Pts',(-102.37483050003,95.7473470091542,-26.0551450913659));
#31801=CARTESIAN_POINT('Ctrl Pts',(-102.440196724415,95.7478718716731,-26.0401156643714));
#31802=CARTESIAN_POINT('Ctrl Pts',(-102.504587587337,95.7483288618788,-26.0270296660573));
#31803=CARTESIAN_POINT('Ctrl Pts',(-102.555632207483,95.7486911320891,-26.0166559921717));
#31804=CARTESIAN_POINT('Ctrl Pts',(-102.606064519545,95.749010771319,-26.0075029396411));
#31805=CARTESIAN_POINT('Ctrl Pts',(-102.655706891824,95.7492905267799,-25.9994915327072));
#31806=CARTESIAN_POINT('Ctrl Pts',(-102.686061197515,95.7494615859456,-25.9945928809321));
#31807=CARTESIAN_POINT('Ctrl Pts',(-102.716120636836,95.7496177461304,-25.9901207011715));
#31808=CARTESIAN_POINT('Ctrl Pts',(-102.745869692294,95.749760558543,-25.9860306474014));
#31809=CARTESIAN_POINT('Ctrl Pts',(-102.78450524768,95.7499460312174,-25.9807188317309));
#31810=CARTESIAN_POINT('Ctrl Pts',(-102.822528093095,95.7501068897813,-25.9761121272454));
#31811=CARTESIAN_POINT('Ctrl Pts',(-102.860310743931,95.7502475062507,-25.97208518997));
#31812=CARTESIAN_POINT('Ctrl Pts',(-102.900856054876,95.7503984045691,-25.9677638038212));
#31813=CARTESIAN_POINT('Ctrl Pts',(-102.941125136205,95.7505259819156,-25.9641103708028));
#31814=CARTESIAN_POINT('Ctrl Pts',(-102.981557534189,95.7506336106633,-25.9610282299338));
#31815=CARTESIAN_POINT('Ctrl Pts',(-103.023481826183,95.7507452107482,-25.9578323627528));
#31816=CARTESIAN_POINT('Ctrl Pts',(-103.065582150721,95.750835337209,-25.9552514639248));
#31817=CARTESIAN_POINT('Ctrl Pts',(-103.108320738229,95.7509059406324,-25.9532296383084));
#31818=CARTESIAN_POINT('Ctrl Pts',(-103.152653315847,95.7509791773004,-25.951132406128));
#31819=CARTESIAN_POINT('Ctrl Pts',(-103.197673380231,95.7510313708768,-25.9496377781603));
#31820=CARTESIAN_POINT('Ctrl Pts',(-103.243858482715,95.7510632628587,-25.9487245110638));
#31821=CARTESIAN_POINT('Ctrl Pts',(-103.280079778513,95.75108827458,-25.948008268902));
#31822=CARTESIAN_POINT('Ctrl Pts',(-103.317017031811,95.7511007591901,-25.9476507565209));
#31823=CARTESIAN_POINT('Ctrl Pts',(-103.354880080851,95.7511007592451,-25.9476507549463));
#31824=CARTESIAN_POINT('Origin',(106.,92.5005140125366,-47.5392654224618));
#31825=CARTESIAN_POINT('',(-92.9158216034649,91.2877617798764,-1.22612614814708));
#31826=CARTESIAN_POINT('',(-104.031736389258,91.9895719479174,-28.0271751846097));
#31827=CARTESIAN_POINT('',(-84.8559044848917,90.778893884839,18.2067547490609));
#31828=CARTESIAN_POINT('',(-104.421887059213,92.0251535785127,-29.3859828363196));
#31829=CARTESIAN_POINT('Origin',(-98.265974441084,92.0521497462235,-30.4169248881206));
#31830=CARTESIAN_POINT('Origin',(-98.265974441084,92.0521497462235,-30.4169248881206));
#31831=CARTESIAN_POINT('',(-87.2543191904899,92.2444812707249,-37.7617694830788));
#31832=CARTESIAN_POINT('Ctrl Pts',(-81.8052003094687,92.4994858096741,-47.499999939296));
#31833=CARTESIAN_POINT('Ctrl Pts',(-82.0896898487485,92.494659845916,-47.3157038187516));
#31834=CARTESIAN_POINT('Ctrl Pts',(-83.8057564590813,92.4627512002711,-46.0971618033183));
#31835=CARTESIAN_POINT('Ctrl Pts',(-86.322410005237,92.3824063167322,-43.0289144885666));
#31836=CARTESIAN_POINT('Ctrl Pts',(-87.2081096552389,92.2906908059759,-39.5264404391433));
#31837=CARTESIAN_POINT('Ctrl Pts',(-87.2543191904899,92.2444812707249,-37.7617694830788));
#31838=CARTESIAN_POINT('',(-88.1631575140448,91.3356429471701,-3.05463415642724));
#31839=CARTESIAN_POINT('',(-87.6830802108533,91.8157202503616,-21.3880467087812));
#31840=CARTESIAN_POINT('',(-90.1602405269769,91.3356429471701,-3.05463415642726));
#31841=CARTESIAN_POINT('',(15.5,91.3356429471701,-3.05463415642724));
#31842=CARTESIAN_POINT('Ctrl Pts',(-90.1602405269773,91.3356429471685,-3.05463415636784));
#31843=CARTESIAN_POINT('Ctrl Pts',(-90.6608261737195,91.3356429471685,-3.05463415636772));
#31844=CARTESIAN_POINT('Ctrl Pts',(-91.8295585841986,91.3278149828731,-2.7556962604937));
#31845=CARTESIAN_POINT('Ctrl Pts',(-92.6564641877337,91.3038660188792,-1.84112222380586));
#31846=CARTESIAN_POINT('Ctrl Pts',(-92.9158220723077,91.2877617901257,-1.22612653954163));
#31847=CARTESIAN_POINT('Origin',(-84.8559044848917,92.7782085347901,18.2591086456766));
#31848=CARTESIAN_POINT('',(-105.344648352553,92.56801495542,-27.4674890966994));
#31849=CARTESIAN_POINT('Origin',(-104.031736389258,93.9888865978684,-27.9748212879938));
#31850=CARTESIAN_POINT('Origin',(-104.031736389258,93.9888865978684,-27.9748212879938));
#31851=CARTESIAN_POINT('',(-92.8625754292032,91.2873829642272,-0.287760404258403));
#31852=CARTESIAN_POINT('Ctrl Pts',(-92.9158220992204,91.2877617808637,-1.22612618584293));
#31853=CARTESIAN_POINT('Ctrl Pts',(-92.9201972376872,91.2862560919123,-1.16862616567819));
#31854=CARTESIAN_POINT('Ctrl Pts',(-92.9229275135897,91.2852256171546,-1.11007837764901));
#31855=CARTESIAN_POINT('Ctrl Pts',(-92.9240773802183,91.28455485254,-1.05053849138015));
#31856=CARTESIAN_POINT('Ctrl Pts',(-92.9252955529804,91.2838442421412,-0.98746172585146));
#31857=CARTESIAN_POINT('Ctrl Pts',(-92.9247402730022,91.2835376526643,-0.923271108405799));
#31858=CARTESIAN_POINT('Ctrl Pts',(-92.922446831582,91.2835123433725,-0.85799238695316));
#31859=CARTESIAN_POINT('Ctrl Pts',(-92.9200868339949,91.2834862995996,-0.790819262857442));
#31860=CARTESIAN_POINT('Ctrl Pts',(-92.915886481225,91.2837585653509,-0.722493257045897));
#31861=CARTESIAN_POINT('Ctrl Pts',(-92.909838456532,91.2842042818432,-0.653009626787636));
#31862=CARTESIAN_POINT('Ctrl Pts',(-92.9036337794374,91.2846615430238,-0.581726272137993));
#31863=CARTESIAN_POINT('Ctrl Pts',(-92.8954846691823,91.2853019292311,-0.509223682235925));
#31864=CARTESIAN_POINT('Ctrl Pts',(-92.8853331048332,91.2859918232468,-0.435474857485563));
#31865=CARTESIAN_POINT('Ctrl Pts',(-92.8786307431182,91.2864473115911,-0.38678371171341));
#31866=CARTESIAN_POINT('Ctrl Pts',(-92.8710544715705,91.2869243934254,-0.337548896501578));
#31867=CARTESIAN_POINT('Ctrl Pts',(-92.8625754518398,91.2873829630029,-0.287760537179452));
#31868=CARTESIAN_POINT('Ctrl Pts',(-92.8625754292032,91.2873829642271,-0.287760404258404));
#31869=CARTESIAN_POINT('Ctrl Pts',(-92.8305565680054,91.2891146362866,-0.0997473299633057));
#31870=CARTESIAN_POINT('Ctrl Pts',(-92.7992189714056,91.2922863633937,0.0843126810698815));
#31871=CARTESIAN_POINT('Ctrl Pts',(-92.7685877502256,91.296731313652,0.264266881341954));
#31872=CARTESIAN_POINT('Ctrl Pts',(-92.7371833373284,91.3012884631173,0.448763476326161));
#31873=CARTESIAN_POINT('Ctrl Pts',(-92.7065213778347,91.3071839321749,0.628944559222981));
#31874=CARTESIAN_POINT('Ctrl Pts',(-92.6766199722695,91.3142526502879,0.804698590883627));
#31875=CARTESIAN_POINT('Ctrl Pts',(-92.6459171265976,91.3215108295346,0.985163315143556));
#31876=CARTESIAN_POINT('Ctrl Pts',(-92.6160161162846,91.3300060002696,1.16096069813332));
#31877=CARTESIAN_POINT('Ctrl Pts',(-92.5869277257311,91.3395746741271,1.33202219859198));
#31878=CARTESIAN_POINT('Ctrl Pts',(-92.5565845418732,91.3495561143033,1.5104628225205));
#31879=CARTESIAN_POINT('Ctrl Pts',(-92.5271255795301,91.3607056396117,1.6837502744366));
#31880=CARTESIAN_POINT('Ctrl Pts',(-92.4985540050012,91.3728542652125,1.85186055699548));
#31881=CARTESIAN_POINT('Ctrl Pts',(-92.4692061908373,91.3853329476917,2.02453810147528));
#31882=CARTESIAN_POINT('Ctrl Pts',(-92.4407945887547,91.3988657701943,2.19175362984407));
#31883=CARTESIAN_POINT('Ctrl Pts',(-92.4133138113638,91.4132868034743,2.35353345459081));
#31884=CARTESIAN_POINT('Ctrl Pts',(-92.3846966979941,91.4283041495417,2.52200290943384));
#31885=CARTESIAN_POINT('Ctrl Pts',(-92.3570889434258,91.4442846591489,2.68457804827535));
#31886=CARTESIAN_POINT('Ctrl Pts',(-92.3304756670542,91.4610594748142,2.84134081707283));
#31887=CARTESIAN_POINT('Ctrl Pts',(-92.325816348628,91.4639963250777,2.86878605331479));
#31888=CARTESIAN_POINT('Ctrl Pts',(-92.3211874920842,91.4669575663349,2.89605325266858));
#31889=CARTESIAN_POINT('Ctrl Pts',(-92.3165889927069,91.4699423483426,2.92314300261712));
#31890=CARTESIAN_POINT('Ctrl Pts',(-92.2866809259727,91.4893549984594,3.09933135946547));
#31891=CARTESIAN_POINT('Ctrl Pts',(-92.2580528616165,91.5097137345261,3.26779708545198));
#31892=CARTESIAN_POINT('Ctrl Pts',(-92.2306311528737,91.5308127984085,3.42897480424698));
#31893=CARTESIAN_POINT('Ctrl Pts',(-92.2011105642893,91.5535268017637,3.60248919644472));
#31894=CARTESIAN_POINT('Ctrl Pts',(-92.1729878792744,91.5770985829057,3.76755850964304));
#31895=CARTESIAN_POINT('Ctrl Pts',(-92.1461700491774,91.6013246359537,3.92475320563516));
#31896=CARTESIAN_POINT('Ctrl Pts',(-92.135650239455,91.6108277712733,3.98641584893007));
#31897=CARTESIAN_POINT('Ctrl Pts',(-92.1253312186567,91.6204321459761,4.04686696405883));
#31898=CARTESIAN_POINT('Ctrl Pts',(-92.1152074239725,91.6301275734723,4.10614137341419));
#31899=CARTESIAN_POINT('Ctrl Pts',(-92.1066991698352,91.6382758186392,4.15595685805807));
#31900=CARTESIAN_POINT('Ctrl Pts',(-92.0983398576652,91.6464998171851,4.20494406200494));
#31901=CARTESIAN_POINT('Ctrl Pts',(-92.090232429848,91.6546710525059,4.25246387438982));
#31902=CARTESIAN_POINT('Ctrl Pts',(-92.0840690436388,91.6608829461204,4.28858913666997));
#31903=CARTESIAN_POINT('Ctrl Pts',(-92.0780510582868,91.6670640401881,4.32386742107129));
#31904=CARTESIAN_POINT('Ctrl Pts',(-92.0722206063691,91.6731529477331,4.35803723499191));
#31905=CARTESIAN_POINT('Ctrl Pts',(-92.0668763190369,91.6787341397093,4.3893578437988));
#31906=CARTESIAN_POINT('Ctrl Pts',(-92.061700704103,91.6842365827606,4.41972133739045));
#31907=CARTESIAN_POINT('Ctrl Pts',(-92.0565386981184,91.6898392938435,4.45009239690572));
#31908=CARTESIAN_POINT('Ctrl Pts',(-92.0515261567616,91.6952797797899,4.47958406978031));
#31909=CARTESIAN_POINT('Ctrl Pts',(-92.046526457122,91.7008148647296,4.50908288159849));
#31910=CARTESIAN_POINT('Ctrl Pts',(-92.0414047415654,91.7066203375169,4.53942618607787));
#31911=CARTESIAN_POINT('Ctrl Pts',(-92.0384774096461,91.7099384729363,4.55676899294731));
#31912=CARTESIAN_POINT('Ctrl Pts',(-92.0355103465093,91.7133451476795,4.57438684297388));
#31913=CARTESIAN_POINT('Ctrl Pts',(-92.0324795025364,91.7168749973355,4.59242863534473));
#31914=CARTESIAN_POINT('Ctrl Pts',(-92.0255821982066,91.7249078909893,4.63348641784624));
#31915=CARTESIAN_POINT('Ctrl Pts',(-92.0183088951458,91.7335786745374,4.67685069787855));
#31916=CARTESIAN_POINT('Ctrl Pts',(-92.0108116023078,91.7427590063244,4.72158342769966));
#31917=CARTESIAN_POINT('Ctrl Pts',(-92.0037688757011,91.7513827280239,4.76360398009161));
#31918=CARTESIAN_POINT('Ctrl Pts',(-91.9965285731148,91.7604561183348,4.80683158313287));
#31919=CARTESIAN_POINT('Ctrl Pts',(-91.9892102611724,91.7698608462512,4.85053035536804));
#31920=CARTESIAN_POINT('Ctrl Pts',(-91.9821189885635,91.7789738069987,4.8928734406365));
#31921=CARTESIAN_POINT('Ctrl Pts',(-91.9749545276931,91.7883978659184,4.93565857914013));
#31922=CARTESIAN_POINT('Ctrl Pts',(-91.9678184572737,91.7980135074717,4.9782626818756));
#31923=CARTESIAN_POINT('Ctrl Pts',(-91.9608491767977,91.8074044045625,5.01987100745817));
#31924=CARTESIAN_POINT('Ctrl Pts',(-91.9539070018225,91.8169779901802,5.06130652771288));
#31925=CARTESIAN_POINT('Ctrl Pts',(-91.9470789703631,91.8266117621457,5.10203721878638));
#31926=CARTESIAN_POINT('Ctrl Pts',(-91.9450707633343,91.8294451715538,5.11401661000479));
#31927=CARTESIAN_POINT('Ctrl Pts',(-91.9430723778316,91.8322837148766,5.12593536253022));
#31928=CARTESIAN_POINT('Ctrl Pts',(-91.9410858960621,91.8351240967227,5.13778077629911));
#31929=CARTESIAN_POINT('Ctrl Pts',(-91.9309267436277,91.8496502165143,5.19835991977561));
#31930=CARTESIAN_POINT('Ctrl Pts',(-91.9210896571708,91.8641692045842,5.2568689187714));
#31931=CARTESIAN_POINT('Ctrl Pts',(-91.9115210872114,91.8787523028802,5.31369912767422));
#31932=CARTESIAN_POINT('Ctrl Pts',(-91.9019929633159,91.8932737588484,5.3702891169544));
#31933=CARTESIAN_POINT('Ctrl Pts',(-91.8927310496456,91.9078588807214,5.42521455512734));
#31934=CARTESIAN_POINT('Ctrl Pts',(-91.8836885369886,91.9225892077723,5.47881175382595));
#31935=CARTESIAN_POINT('Ctrl Pts',(-91.8746460243316,91.9373195348232,5.53240895252455));
#31936=CARTESIAN_POINT('Ctrl Pts',(-91.8658228617291,91.9521951305081,5.58467810517465));
#31937=CARTESIAN_POINT('Ctrl Pts',(-91.8571790070384,91.9673075752762,5.63590326276241));
#31938=CARTESIAN_POINT('Ctrl Pts',(-91.8553822287436,91.9704489645883,5.64655131905131));
#31939=CARTESIAN_POINT('Ctrl Pts',(-91.8535929510611,91.9736011007665,5.65715568921502));
#31940=CARTESIAN_POINT('Ctrl Pts',(-91.8518113635733,91.9767637720598,5.6677152535833));
#31941=CARTESIAN_POINT('Ctrl Pts',(-91.8399262622755,91.9978621851046,5.73815888491818));
#31942=CARTESIAN_POINT('Ctrl Pts',(-91.8283840926801,92.0194302198252,5.80660446924065));
#31943=CARTESIAN_POINT('Ctrl Pts',(-91.81722633682,92.0413869054028,5.87280590556993));
#31944=CARTESIAN_POINT('Ctrl Pts',(-91.8074525714814,92.0606201181692,5.93079581966032));
#31945=CARTESIAN_POINT('Ctrl Pts',(-91.7979736540102,92.0801513591923,5.98706445522964));
#31946=CARTESIAN_POINT('Ctrl Pts',(-91.7888119898201,92.0999206682893,6.04147836788323));
#31947=CARTESIAN_POINT('Ctrl Pts',(-91.7837720557775,92.1107959865555,6.07141207043786));
#31948=CARTESIAN_POINT('Ctrl Pts',(-91.7788285893823,92.1217419972087,6.10078175046615));
#31949=CARTESIAN_POINT('Ctrl Pts',(-91.7739826291914,92.1327527567089,6.12958112111767));
#31950=CARTESIAN_POINT('Ctrl Pts',(-91.7544537315731,92.1771253859727,6.24564067149966));
#31951=CARTESIAN_POINT('Ctrl Pts',(-91.7365010187197,92.2225623751227,6.3524817551173));
#31952=CARTESIAN_POINT('Ctrl Pts',(-91.7201005251098,92.268894872833,6.45023964854855));
#31953=CARTESIAN_POINT('Ctrl Pts',(-91.707509201689,92.3044662085158,6.52529234405891));
#31954=CARTESIAN_POINT('Ctrl Pts',(-91.6958329520848,92.3405658313277,6.59499027310617));
#31955=CARTESIAN_POINT('Ctrl Pts',(-91.6850642682168,92.3771245120692,6.65937529319257));
#31956=CARTESIAN_POINT('Ctrl Pts',(-91.6770747598713,92.404248150247,6.70714386562116));
#31957=CARTESIAN_POINT('Ctrl Pts',(-91.6695843858496,92.4316266830275,6.75199057287601));
#31958=CARTESIAN_POINT('Ctrl Pts',(-91.6625932887193,92.4592249038218,6.79391345082492));
#31959=CARTESIAN_POINT('Ctrl Pts',(-91.6507586428373,92.5059436325117,6.8648811981806));
#31960=CARTESIAN_POINT('Ctrl Pts',(-91.6403564665832,92.5532875361537,6.92746005603077));
#31961=CARTESIAN_POINT('Ctrl Pts',(-91.6313881909063,92.6010632099118,6.98163543204158));
#31962=CARTESIAN_POINT('Ctrl Pts',(-91.6224909620605,92.6484604039774,7.03538162981082));
#31963=CARTESIAN_POINT('Ctrl Pts',(-91.6150050061919,92.6962824467411,7.08085695303164));
#31964=CARTESIAN_POINT('Ctrl Pts',(-91.6089231628254,92.7443451327142,7.11809753742891));
#31965=CARTESIAN_POINT('Ctrl Pts',(-91.6028633569042,92.7922336644467,7.15520318126761));
#31966=CARTESIAN_POINT('Ctrl Pts',(-91.5981975103076,92.8403609978145,7.18413362866365));
#31967=CARTESIAN_POINT('Ctrl Pts',(-91.5949099631217,92.8885511041359,7.2049751706846));
#31968=CARTESIAN_POINT('Ctrl Pts',(-91.5916347779676,92.9365600031319,7.22573834309041));
#31969=CARTESIAN_POINT('Ctrl Pts',(-91.589727546514,92.9846311131738,7.2384733236832));
#31970=CARTESIAN_POINT('Ctrl Pts',(-91.58916422523,93.0325979600177,7.24331592308129));
#31971=CARTESIAN_POINT('Ctrl Pts',(-91.5889523231836,93.0506414341317,7.24513754202507));
#31972=CARTESIAN_POINT('Ctrl Pts',(-91.5889304982017,93.0686702387954,7.24584289786851));
#31973=CARTESIAN_POINT('Ctrl Pts',(-91.58909715561,93.086675831127,7.24544107817303));
#31974=CARTESIAN_POINT('Origin',(-103.999999999771,95.0015229895687,-47.4127512536882));
#31975=CARTESIAN_POINT('',(-90.1602405187469,96.5511517017891,-3.03718905808539));
#31976=CARTESIAN_POINT('Ctrl Pts',(-93.1263422800604,96.6422458132282,-0.428595277266785));
#31977=CARTESIAN_POINT('Ctrl Pts',(-93.1162270052434,96.6395031191014,-0.507135760960169));
#31978=CARTESIAN_POINT('Ctrl Pts',(-93.1030456331332,96.6367829390356,-0.585031500337006));
#31979=CARTESIAN_POINT('Ctrl Pts',(-93.0868542916786,96.6340880874603,-0.662201758018865));
#31980=CARTESIAN_POINT('Ctrl Pts',(-93.0703761811395,96.6313455066636,-0.740738798324035));
#31981=CARTESIAN_POINT('Ctrl Pts',(-93.0507800817652,96.6286291389405,-0.818525027660596));
#31982=CARTESIAN_POINT('Ctrl Pts',(-93.0280793100961,96.6259429314557,-0.895447512943675));
#31983=CARTESIAN_POINT('Ctrl Pts',(-93.0053805414758,96.6232569609939,-0.97236321081451));
#31984=CARTESIAN_POINT('Ctrl Pts',(-92.9795770951631,96.6206011276463,-1.04841583409986));
#31985=CARTESIAN_POINT('Ctrl Pts',(-92.9506446491044,96.6179806345681,-1.12345661451598));
#31986=CARTESIAN_POINT('Ctrl Pts',(-92.9220750853725,96.6153930087637,-1.19755620340802));
#31987=CARTESIAN_POINT('Ctrl Pts',(-92.8904539588699,96.6128398283433,-1.27066957720774));
#31988=CARTESIAN_POINT('Ctrl Pts',(-92.8557295204625,96.6103275601651,-1.34261180246575));
#31989=CARTESIAN_POINT('Ctrl Pts',(-92.8381767891695,96.6090576427728,-1.37897761877515));
#31990=CARTESIAN_POINT('Ctrl Pts',(-92.819830710609,96.6077982036599,-1.41504348490879));
#31991=CARTESIAN_POINT('Ctrl Pts',(-92.80068247104,96.6065502397573,-1.450780881587));
#31992=CARTESIAN_POINT('Ctrl Pts',(-92.7763563281466,96.6049648121198,-1.49618207970245));
#31993=CARTESIAN_POINT('Ctrl Pts',(-92.7507924504777,96.6033957287572,-1.54111526357766));
#31994=CARTESIAN_POINT('Ctrl Pts',(-92.7241670816163,96.6018524339425,-1.5853098754211));
#31995=CARTESIAN_POINT('Ctrl Pts',(-92.7142010496473,96.6012747696277,-1.60185217824455));
#31996=CARTESIAN_POINT('Ctrl Pts',(-92.7040867123056,96.600700707322,-1.61829132109635));
#31997=CARTESIAN_POINT('Ctrl Pts',(-92.6938347608845,96.6001307003318,-1.63461431720847));
#31998=CARTESIAN_POINT('Ctrl Pts',(-92.6665273686773,96.5986124133441,-1.67809271839483));
#31999=CARTESIAN_POINT('Ctrl Pts',(-92.6382410714127,96.5971230075948,-1.72074433053224));
#32000=CARTESIAN_POINT('Ctrl Pts',(-92.6092032229783,96.5956701382442,-1.76234905345461));
#32001=CARTESIAN_POINT('Ctrl Pts',(-92.5842455558103,96.5944214152277,-1.79810779190447));
#32002=CARTESIAN_POINT('Ctrl Pts',(-92.5587334194179,96.593199662193,-1.83309367443899));
#32003=CARTESIAN_POINT('Ctrl Pts',(-92.5328309152762,96.5920089586529,-1.86719056902295));
#32004=CARTESIAN_POINT('Ctrl Pts',(-92.5238886225888,96.5915978933945,-1.87896180200621));
#32005=CARTESIAN_POINT('Ctrl Pts',(-92.5148999537139,96.591190520207,-1.89062728168001));
#32006=CARTESIAN_POINT('Ctrl Pts',(-92.5058721152363,96.5907869836086,-1.90218286783426));
#32007=CARTESIAN_POINT('Ctrl Pts',(-92.4839150542855,96.5898055219101,-1.93028779130426));
#32008=CARTESIAN_POINT('Ctrl Pts',(-92.461638717386,96.5888496768753,-1.95765929750357));
#32009=CARTESIAN_POINT('Ctrl Pts',(-92.4388599901396,96.5879097175592,-1.98457599393855));
#32010=CARTESIAN_POINT('Ctrl Pts',(-92.4162438930456,96.5869764691415,-2.0113005169304));
#32011=CARTESIAN_POINT('Ctrl Pts',(-92.3931323747149,96.5860588712555,-2.03757696338455));
#32012=CARTESIAN_POINT('Ctrl Pts',(-92.3693056779458,96.5851484893941,-2.06364681617678));
#32013=CARTESIAN_POINT('Ctrl Pts',(-92.3649036047328,96.5849802928688,-2.06846332103086));
#32014=CARTESIAN_POINT('Ctrl Pts',(-92.3604770110973,96.5848123459049,-2.0732726809641));
#32015=CARTESIAN_POINT('Ctrl Pts',(-92.3560243638819,96.5846445998568,-2.07807628869956));
#32016=CARTESIAN_POINT('Ctrl Pts',(-92.3321274481895,96.5837443234647,-2.10385677467111));
#32017=CARTESIAN_POINT('Ctrl Pts',(-92.3074829937739,96.5828497320058,-2.12947450184917));
#32018=CARTESIAN_POINT('Ctrl Pts',(-92.2818427343203,96.5819536403071,-2.15513518179234));
#32019=CARTESIAN_POINT('Ctrl Pts',(-92.256853081139,96.5810802864,-2.18014473730559));
#32020=CARTESIAN_POINT('Ctrl Pts',(-92.2309173412688,96.580205500489,-2.20519529179676));
#32021=CARTESIAN_POINT('Ctrl Pts',(-92.2037730994095,96.5793238926521,-2.23044115708958));
#32022=CARTESIAN_POINT('Ctrl Pts',(-92.1817746648934,96.5786094135973,-2.25090109541925));
#32023=CARTESIAN_POINT('Ctrl Pts',(-92.1589818959932,96.5778904732243,-2.27148876060676));
#32024=CARTESIAN_POINT('Ctrl Pts',(-92.1352397219594,96.5771648987942,-2.29226635748814));
#32025=CARTESIAN_POINT('Ctrl Pts',(-92.1033392366073,96.5761900016998,-2.32018357450557));
#32026=CARTESIAN_POINT('Ctrl Pts',(-92.0698212857889,96.5752003200349,-2.34852381258906));
#32027=CARTESIAN_POINT('Ctrl Pts',(-92.0346538879893,96.5742101096235,-2.37687922304781));
#32028=CARTESIAN_POINT('Ctrl Pts',(-92.0005476955305,96.5732497796311,-2.40437898552296));
#32029=CARTESIAN_POINT('Ctrl Pts',(-91.9648899490805,96.5722889634164,-2.43189270270966));
#32030=CARTESIAN_POINT('Ctrl Pts',(-91.9277007183645,96.5713407410624,-2.45904607657696));
#32031=CARTESIAN_POINT('Ctrl Pts',(-91.9133554081031,96.5709749753931,-2.46952017257925));
#32032=CARTESIAN_POINT('Ctrl Pts',(-91.8987827643054,96.5706110835492,-2.47994065247296));
#32033=CARTESIAN_POINT('Ctrl Pts',(-91.883986033336,96.5702498136539,-2.49028610379322));
#32034=CARTESIAN_POINT('Ctrl Pts',(-91.860808710122,96.5696839272329,-2.50649102564657));
#32035=CARTESIAN_POINT('Ctrl Pts',(-91.8371063958986,96.5691223649386,-2.52257212758588));
#32036=CARTESIAN_POINT('Ctrl Pts',(-91.8133357465236,96.5685755935728,-2.53822965536383));
#32037=CARTESIAN_POINT('Ctrl Pts',(-91.7899896558223,96.5680385878858,-2.55360752989705));
#32038=CARTESIAN_POINT('Ctrl Pts',(-91.7665780373867,96.5675158446287,-2.56857696513194));
#32039=CARTESIAN_POINT('Ctrl Pts',(-91.7435627036329,96.5670156241356,-2.58290139815426));
#32040=CARTESIAN_POINT('Ctrl Pts',(-91.7190790828798,96.5664834915593,-2.59813967318311));
#32041=CARTESIAN_POINT('Ctrl Pts',(-91.6950441530322,96.5659768528722,-2.61264785962344));
#32042=CARTESIAN_POINT('Ctrl Pts',(-91.6720429394821,96.5655037166875,-2.6261966043987));
#32043=CARTESIAN_POINT('Ctrl Pts',(-91.650620892911,96.5650630640515,-2.63881514910824));
#32044=CARTESIAN_POINT('Ctrl Pts',(-91.6300962173343,96.5646514313926,-2.65060262246818));
#32045=CARTESIAN_POINT('Ctrl Pts',(-91.6109578840359,96.5642739891436,-2.66141095132752));
#32046=CARTESIAN_POINT('Ctrl Pts',(-91.5910657320776,96.5638816802389,-2.67264499750772));
#32047=CARTESIAN_POINT('Ctrl Pts',(-91.5726127092636,96.5635299407104,-2.68271740322308));
#32048=CARTESIAN_POINT('Ctrl Pts',(-91.5551883643223,96.5632064705416,-2.69198035213756));
#32049=CARTESIAN_POINT('Ctrl Pts',(-91.536912143757,96.5628671859274,-2.70169616630539));
#32050=CARTESIAN_POINT('Ctrl Pts',(-91.5197671247224,96.5625590160085,-2.71052105133663));
#32051=CARTESIAN_POINT('Ctrl Pts',(-91.5032453318003,96.5622695275413,-2.71881101175321));
#32052=CARTESIAN_POINT('Ctrl Pts',(-91.4859444295644,96.561966387822,-2.72749189738002));
#32053=CARTESIAN_POINT('Ctrl Pts',(-91.4693265730865,96.5616837392249,-2.73558604046507));
#32054=CARTESIAN_POINT('Ctrl Pts',(-91.4527787413588,96.561409021827,-2.74345307741337));
#32055=CARTESIAN_POINT('Ctrl Pts',(-91.4406098143636,96.5612070004374,-2.74923833072434));
#32056=CARTESIAN_POINT('Ctrl Pts',(-91.4284781562526,96.5610093022302,-2.75489979188648));
#32057=CARTESIAN_POINT('Ctrl Pts',(-91.4161315183205,96.5608114806251,-2.76056478379221));
#32058=CARTESIAN_POINT('Ctrl Pts',(-91.3897899254322,96.560389427576,-2.77265106277096));
#32059=CARTESIAN_POINT('Ctrl Pts',(-91.3625460251079,96.5599630731188,-2.78486036395205));
#32060=CARTESIAN_POINT('Ctrl Pts',(-91.3339976085295,96.5595348396873,-2.79712348719642));
#32061=CARTESIAN_POINT('Ctrl Pts',(-91.3067803556342,96.5591265740461,-2.80881480204434));
#32062=CARTESIAN_POINT('Ctrl Pts',(-91.2783771625518,96.5587165951514,-2.82055519203987));
#32063=CARTESIAN_POINT('Ctrl Pts',(-91.248441287781,96.5583086517428,-2.83223739708198));
#32064=CARTESIAN_POINT('Ctrl Pts',(-91.2377121789809,96.5581624435812,-2.83642433499118));
#32065=CARTESIAN_POINT('Ctrl Pts',(-91.226786228361,96.5580165132714,-2.84060332903287));
#32066=CARTESIAN_POINT('Ctrl Pts',(-91.2156476383947,96.5578710912479,-2.84476778260048));
#32067=CARTESIAN_POINT('Ctrl Pts',(-91.1835532057546,96.5574520761526,-2.85676712676457));
#32068=CARTESIAN_POINT('Ctrl Pts',(-91.1497264506616,96.5570328066082,-2.868773766161));
#32069=CARTESIAN_POINT('Ctrl Pts',(-91.114574156044,96.5566230507789,-2.88050794578151));
#32070=CARTESIAN_POINT('Ctrl Pts',(-91.0811947164685,96.556233960391,-2.89165032905614));
#32071=CARTESIAN_POINT('Ctrl Pts',(-91.0466203272325,96.5558534578729,-2.90254676756072));
#32072=CARTESIAN_POINT('Ctrl Pts',(-91.0112188540268,96.5554884162146,-2.91300043011115));
#32073=CARTESIAN_POINT('Ctrl Pts',(-90.9763859005119,96.555129236837,-2.92328621509996));
#32074=CARTESIAN_POINT('Ctrl Pts',(-90.9407524512403,96.5547850359021,-2.93314303998122));
#32075=CARTESIAN_POINT('Ctrl Pts',(-90.9046848929702,96.5544607261277,-2.94243022032821));
#32076=CARTESIAN_POINT('Ctrl Pts',(-90.8690124831228,96.5541399694216,-2.95161565232179));
#32077=CARTESIAN_POINT('Ctrl Pts',(-90.832915699243,96.5538386756936,-2.96024370232903));
#32078=CARTESIAN_POINT('Ctrl Pts',(-90.796760948057,96.5535598707637,-2.96822772821817));
#32079=CARTESIAN_POINT('Ctrl Pts',(-90.7633387976384,96.5533021381006,-2.97560831598213));
#32080=CARTESIAN_POINT('Ctrl Pts',(-90.729867405648,96.5530636067973,-2.98243902405273));
#32081=CARTESIAN_POINT('Ctrl Pts',(-90.696642263915,96.552845298316,-2.98869061006287));
#32082=CARTESIAN_POINT('Ctrl Pts',(-90.6501047051289,96.5525395195216,-2.99744703776424));
#32083=CARTESIAN_POINT('Ctrl Pts',(-90.6039846421798,96.5522811197203,-3.00484673173645));
#32084=CARTESIAN_POINT('Ctrl Pts',(-90.5581015413805,96.552064536596,-3.01104893454553));
#32085=CARTESIAN_POINT('Ctrl Pts',(-90.5121401558334,96.5518475839422,-3.01726171941802));
#32086=CARTESIAN_POINT('Ctrl Pts',(-90.4664161250133,96.551672585721,-3.02227306945478));
#32087=CARTESIAN_POINT('Ctrl Pts',(-90.420723740115,96.5515355722881,-3.02619665527233));
#32088=CARTESIAN_POINT('Ctrl Pts',(-90.3755255659006,96.5514000407979,-3.03007780342692));
#32089=CARTESIAN_POINT('Ctrl Pts',(-90.3303579864198,96.5513016729074,-3.03289470490816));
#32090=CARTESIAN_POINT('Ctrl Pts',(-90.2850040879344,96.5512382725026,-3.03471026028065));
#32091=CARTESIAN_POINT('Ctrl Pts',(-90.2436297364597,96.5511804351234,-3.03636651098039));
#32092=CARTESIAN_POINT('Ctrl Pts',(-90.2020999652456,96.551151711188,-3.03718905587303));
#32093=CARTESIAN_POINT('Ctrl Pts',(-90.1602405269773,96.5511517110586,-3.03718905957856));
#32094=CARTESIAN_POINT('',(-88.1631575251951,96.5511516708344,-3.03718905778329));
#32095=CARTESIAN_POINT('',(-89.5000000178822,96.5511516450093,-3.0371890543151));
#32096=CARTESIAN_POINT('',(-87.2543192031828,95.3391517859994,-37.7443243522051));
#32097=CARTESIAN_POINT('',(-87.6807708478187,95.9078549889756,-21.4587939888608));
#32098=CARTESIAN_POINT('Origin',(-75.2584312907832,95.3501212687299,-37.430201006595));
#32099=CARTESIAN_POINT('Origin',(-85.0682861944761,154.178385958383,19.0521479806292));
#32100=CARTESIAN_POINT('',(-93.1263423687191,153.357754162733,-0.428594588872799));
#32101=CARTESIAN_POINT('',(-85.0682861944761,152.679299717854,18.9997987355754));
#32102=CARTESIAN_POINT('',(-93.081824230402,153.350025534717,-0.178840718997145));
#32103=CARTESIAN_POINT('Origin',(-91.8508715398269,153.49207038909,0.431057280593935));
#32104=CARTESIAN_POINT('Ctrl Pts',(-93.0818242303962,153.350025534677,-0.178840718999446));
#32105=CARTESIAN_POINT('Ctrl Pts',(-93.0535794755815,153.346153434926,-0.0395134932656456));
#32106=CARTESIAN_POINT('Ctrl Pts',(-93.0260811002206,153.343141981735,0.0961634567700435));
#32107=CARTESIAN_POINT('Ctrl Pts',(-92.9993482921658,153.340875270034,0.228090555708641));
#32108=CARTESIAN_POINT('Ctrl Pts',(-92.9716584796278,153.338527412601,0.364740496516498));
#32109=CARTESIAN_POINT('Ctrl Pts',(-92.9447899724751,153.336978548195,0.497367574891905));
#32110=CARTESIAN_POINT('Ctrl Pts',(-92.9187529316716,153.336109578273,0.625916662491255));
#32111=CARTESIAN_POINT('Ctrl Pts',(-92.8916871912081,153.335206276144,0.759544606927816));
#32112=CARTESIAN_POINT('Ctrl Pts',(-92.8655198533884,153.335037621639,0.88876626716161));
#32113=CARTESIAN_POINT('Ctrl Pts',(-92.8402513991132,153.335480594405,1.01357415737915));
#32114=CARTESIAN_POINT('Ctrl Pts',(-92.8200696041067,153.33583439466,1.11325762943235));
#32115=CARTESIAN_POINT('Ctrl Pts',(-92.8004609819862,153.336578578651,1.2101266778236));
#32116=CARTESIAN_POINT('Ctrl Pts',(-92.781421521502,153.337655255332,1.30419870722833));
#32117=CARTESIAN_POINT('Ctrl Pts',(-92.7697526873479,153.338315124955,1.361853224833));
#32118=CARTESIAN_POINT('Ctrl Pts',(-92.7582975699981,153.339099966677,1.41845748358122));
#32119=CARTESIAN_POINT('Ctrl Pts',(-92.7470546503127,153.339997211757,1.4740184636532));
#32120=CARTESIAN_POINT('Ctrl Pts',(-92.7379765986588,153.340721688798,1.51888096033133));
#32121=CARTESIAN_POINT('Ctrl Pts',(-92.7290386503718,153.341519319042,1.56305458887549));
#32122=CARTESIAN_POINT('Ctrl Pts',(-92.7202397898182,153.342383658389,1.60654409732228));
#32123=CARTESIAN_POINT('Ctrl Pts',(-92.6937611538932,153.344984736875,1.73741818649611));
#32124=CARTESIAN_POINT('Ctrl Pts',(-92.6685416777055,153.348188472775,1.86209889155041));
#32125=CARTESIAN_POINT('Ctrl Pts',(-92.6445353257725,153.351834401152,1.98080689445634));
#32126=CARTESIAN_POINT('Ctrl Pts',(-92.6339409814627,153.353443401164,2.03319442333307));
#32127=CARTESIAN_POINT('Ctrl Pts',(-92.6235827694162,153.355138796357,2.08441939085021));
#32128=CARTESIAN_POINT('Ctrl Pts',(-92.6134561792714,153.356908058487,2.13450355116263));
#32129=CARTESIAN_POINT('Ctrl Pts',(-92.5976668370658,153.359666685509,2.21259459019405));
#32130=CARTESIAN_POINT('Ctrl Pts',(-92.5824409244229,153.362606727929,2.28790921334403));
#32131=CARTESIAN_POINT('Ctrl Pts',(-92.5679104028049,153.365631757516,2.3596704024323));
#32132=CARTESIAN_POINT('Ctrl Pts',(-92.5638332277758,153.36648056222,2.37980615088683));
#32133=CARTESIAN_POINT('Ctrl Pts',(-92.5598107628562,153.367335942396,2.39966242081428));
#32134=CARTESIAN_POINT('Ctrl Pts',(-92.5558458293376,153.368195513539,2.41922272307358));
#32135=CARTESIAN_POINT('Ctrl Pts',(-92.5487380687191,153.369736428635,2.45428761014768));
#32136=CARTESIAN_POINT('Ctrl Pts',(-92.5418296968945,153.371291273626,2.48837740189242));
#32137=CARTESIAN_POINT('Ctrl Pts',(-92.534747231795,153.372948032181,2.52335940630478));
#32138=CARTESIAN_POINT('Ctrl Pts',(-92.5281557860734,153.37448992952,2.55591614750702));
#32139=CARTESIAN_POINT('Ctrl Pts',(-92.5214135372061,153.376120170457,2.58924576497289));
#32140=CARTESIAN_POINT('Ctrl Pts',(-92.5142270743143,153.377928527366,2.62481545407158));
#32141=CARTESIAN_POINT('Ctrl Pts',(-92.5094766201855,153.379123902152,2.64832801915167));
#32142=CARTESIAN_POINT('Ctrl Pts',(-92.5045322036189,153.380397455411,2.67281870444349));
#32143=CARTESIAN_POINT('Ctrl Pts',(-92.4993113440123,153.38178034743,2.69869991978194));
#32144=CARTESIAN_POINT('Ctrl Pts',(-92.4913394775826,153.383891921249,2.73821862115728));
#32145=CARTESIAN_POINT('Ctrl Pts',(-92.4827011795528,153.386259205258,2.78102986902672));
#32146=CARTESIAN_POINT('Ctrl Pts',(-92.4737483264084,153.388818745376,2.82538833763807));
#32147=CARTESIAN_POINT('Ctrl Pts',(-92.4654235811341,153.391198715109,2.86663473652228));
#32148=CARTESIAN_POINT('Ctrl Pts',(-92.4568269539199,153.393744941605,2.90921847098438));
#32149=CARTESIAN_POINT('Ctrl Pts',(-92.4482332715063,153.396386807671,2.95177599870811));
#32150=CARTESIAN_POINT('Ctrl Pts',(-92.4410210960279,153.398603971482,2.98749204487997));
#32151=CARTESIAN_POINT('Ctrl Pts',(-92.4338108737746,153.400888150312,3.02319023081177));
#32152=CARTESIAN_POINT('Ctrl Pts',(-92.4267598109391,153.40318620185,3.05809022504892));
#32153=CARTESIAN_POINT('Ctrl Pts',(-92.4257194384639,153.403525275493,3.06323966056469));
#32154=CARTESIAN_POINT('Ctrl Pts',(-92.4246827715594,153.403864659866,3.06837119709484));
#32155=CARTESIAN_POINT('Ctrl Pts',(-92.4236496711813,153.404204373161,3.07348549868282));
#32156=CARTESIAN_POINT('Ctrl Pts',(-92.4118685213339,153.408078356099,3.1318073758676));
#32157=CARTESIAN_POINT('Ctrl Pts',(-92.4005503132772,153.411993330461,3.18789179156442));
#32158=CARTESIAN_POINT('Ctrl Pts',(-92.3894939687642,153.415986540664,3.24270101673209));
#32159=CARTESIAN_POINT('Ctrl Pts',(-92.3786986872959,153.419885462958,3.29621608331176));
#32160=CARTESIAN_POINT('Ctrl Pts',(-92.3681530786087,153.423859176778,3.34851537564235));
#32161=CARTESIAN_POINT('Ctrl Pts',(-92.3576795765622,153.42796081128,3.40045151343408));
#32162=CARTESIAN_POINT('Ctrl Pts',(-92.3388803573879,153.43532296442,3.49367332530602));
#32163=CARTESIAN_POINT('Ctrl Pts',(-92.3203042842971,153.443108956752,3.58577597118402));
#32164=CARTESIAN_POINT('Ctrl Pts',(-92.3020557429382,153.451264560414,3.6762445966429));
#32165=CARTESIAN_POINT('Ctrl Pts',(-92.2843013362556,153.459199326338,3.76426350932294));
#32166=CARTESIAN_POINT('Ctrl Pts',(-92.2668570002249,153.467483813554,3.85073552872219));
#32167=CARTESIAN_POINT('Ctrl Pts',(-92.2498094159199,153.476053959181,3.93523304487127));
#32168=CARTESIAN_POINT('Ctrl Pts',(-92.2431055913562,153.479424099592,3.96846100926771));
#32169=CARTESIAN_POINT('Ctrl Pts',(-92.2364630123481,153.482838268682,4.00138416785746));
#32170=CARTESIAN_POINT('Ctrl Pts',(-92.2298865184478,153.486292023994,4.03397863553298));
#32171=CARTESIAN_POINT('Ctrl Pts',(-92.1976970283904,153.503196870861,4.19351642406796));
#32172=CARTESIAN_POINT('Ctrl Pts',(-92.1671402596545,153.521062566804,4.34510373919047));
#32173=CARTESIAN_POINT('Ctrl Pts',(-92.1380715774338,153.539668203293,4.48920113905033));
#32174=CARTESIAN_POINT('Ctrl Pts',(-92.1305762460065,153.544465648558,4.52635651339997));
#32175=CARTESIAN_POINT('Ctrl Pts',(-92.1231799620865,153.549312498449,4.56301404906959));
#32176=CARTESIAN_POINT('Ctrl Pts',(-92.1158804750847,153.554205404949,4.59918187517143));
#32177=CARTESIAN_POINT('Ctrl Pts',(-92.1051016212216,153.561430559827,4.65258942449695));
#32178=CARTESIAN_POINT('Ctrl Pts',(-92.0945490044813,153.568754425556,4.7048877712252));
#32179=CARTESIAN_POINT('Ctrl Pts',(-92.0841282188307,153.576245906809,4.75657327034357));
#32180=CARTESIAN_POINT('Ctrl Pts',(-92.0738724738703,153.583618740651,4.80744019294254));
#32181=CARTESIAN_POINT('Ctrl Pts',(-92.0637443861426,153.591153990242,4.85771367016839));
#32182=CARTESIAN_POINT('Ctrl Pts',(-92.0536626708061,153.598928889209,4.90781906482489));
#32183=CARTESIAN_POINT('Ctrl Pts',(-92.0439119633239,153.606448518856,4.95627937443148));
#32184=CARTESIAN_POINT('Ctrl Pts',(-92.0342046092354,153.61419237942,5.00458257560745));
#32185=CARTESIAN_POINT('Ctrl Pts',(-92.0244756416959,153.622240282128,5.0530667315715));
#32186=CARTESIAN_POINT('Ctrl Pts',(-92.0207188482341,153.625347940587,5.07178865241147));
#32187=CARTESIAN_POINT('Ctrl Pts',(-92.0169589269645,153.62850103744,5.09053703806168));
#32188=CARTESIAN_POINT('Ctrl Pts',(-92.0131925128482,153.631704560386,5.10932930966157));
#32189=CARTESIAN_POINT('Ctrl Pts',(-92.0032768140926,153.640138356435,5.15880302613654));
#32190=CARTESIAN_POINT('Ctrl Pts',(-91.9932796845697,153.648920500108,5.20866954481799));
#32191=CARTESIAN_POINT('Ctrl Pts',(-91.9833098860042,153.657985229374,5.25838003369854));
#32192=CARTESIAN_POINT('Ctrl Pts',(-91.9735928837817,153.666820111428,5.30683005279952));
#32193=CARTESIAN_POINT('Ctrl Pts',(-91.9639019070838,153.675923396099,5.35513157660584));
#32194=CARTESIAN_POINT('Ctrl Pts',(-91.9543287128655,153.685223466223,5.40282310743183));
#32195=CARTESIAN_POINT('Ctrl Pts',(-91.9449815347087,153.694303968544,5.44938867635692));
#32196=CARTESIAN_POINT('Ctrl Pts',(-91.935746676184,153.703572017227,5.49537259263767));
#32197=CARTESIAN_POINT('Ctrl Pts',(-91.9267002177578,153.712951257686,5.54039321437911));
#32198=CARTESIAN_POINT('Ctrl Pts',(-91.9220634296261,153.7177586142,5.5634686627738));
#32199=CARTESIAN_POINT('Ctrl Pts',(-91.9174759805449,153.722595028751,5.58629183891383));
#32200=CARTESIAN_POINT('Ctrl Pts',(-91.9129470986424,153.727449280033,5.60881651293452));
#32201=CARTESIAN_POINT('Ctrl Pts',(-91.909724057872,153.730903874374,5.62484650538603));
#32202=CARTESIAN_POINT('Ctrl Pts',(-91.9065338334003,153.734367999611,5.64071830472472));
#32203=CARTESIAN_POINT('Ctrl Pts',(-91.9033752101674,153.737841710967,5.65643660505039));
#32204=CARTESIAN_POINT('Ctrl Pts',(-91.8907259701816,153.751752774538,5.71938319232244));
#32205=CARTESIAN_POINT('Ctrl Pts',(-91.8785823365121,153.765816527631,5.77987184954401));
#32206=CARTESIAN_POINT('Ctrl Pts',(-91.8668675052471,153.780038474615,5.83821520477021));
#32207=CARTESIAN_POINT('Ctrl Pts',(-91.8551463619703,153.794268084456,5.89658999569821));
#32208=CARTESIAN_POINT('Ctrl Pts',(-91.8438545328872,153.80865610731,5.95281719249259));
#32209=CARTESIAN_POINT('Ctrl Pts',(-91.8329298513694,153.823220970858,6.00716166959332));
#32210=CARTESIAN_POINT('Ctrl Pts',(-91.8306838657045,153.826215335013,6.01833425309917));
#32211=CARTESIAN_POINT('Ctrl Pts',(-91.8284534465398,153.829217215801,6.02942709702134));
#32212=CARTESIAN_POINT('Ctrl Pts',(-91.8262381284213,153.832226838296,6.04044224820036));
#32213=CARTESIAN_POINT('Ctrl Pts',(-91.8119770861372,153.851601190586,6.1113519452844));
#32214=CARTESIAN_POINT('Ctrl Pts',(-91.7983298444659,153.871268262424,6.17902951344831));
#32215=CARTESIAN_POINT('Ctrl Pts',(-91.7853151853633,153.891279330724,6.24360633399932));
#32216=CARTESIAN_POINT('Ctrl Pts',(-91.7723297207576,153.911245510175,6.30803829575926));
#32217=CARTESIAN_POINT('Ctrl Pts',(-91.7599737434242,153.931554456224,6.36938343534566));
#32218=CARTESIAN_POINT('Ctrl Pts',(-91.748258015925,153.952254886676,6.42772116952559));
#32219=CARTESIAN_POINT('Ctrl Pts',(-91.7366416268024,153.972779796901,6.48556425445694));
#32220=CARTESIAN_POINT('Ctrl Pts',(-91.7256544196334,153.993689835927,6.54045071620137));
#32221=CARTESIAN_POINT('Ctrl Pts',(-91.715302966991,154.015026115953,6.59240756339376));
#32222=CARTESIAN_POINT('Ctrl Pts',(-91.7077449222315,154.030604659856,6.63034351211617));
#32223=CARTESIAN_POINT('Ctrl Pts',(-91.7005257065551,154.046410315398,6.66671662356742));
#32224=CARTESIAN_POINT('Ctrl Pts',(-91.6936477372946,154.062455791416,6.7015201363299));
#32225=CARTESIAN_POINT('Ctrl Pts',(-91.682933580959,154.08745063103,6.75573530691989));
#32226=CARTESIAN_POINT('Ctrl Pts',(-91.6729650138344,154.113076743717,6.80639630117101));
#32227=CARTESIAN_POINT('Ctrl Pts',(-91.6637835971707,154.139236126055,6.85321139336393));
#32228=CARTESIAN_POINT('Ctrl Pts',(-91.6547396058502,154.165003960746,6.8993257679718));
#32229=CARTESIAN_POINT('Ctrl Pts',(-91.6464595051514,154.191289027039,6.9417083949293));
#32230=CARTESIAN_POINT('Ctrl Pts',(-91.6389797055821,154.217994918412,6.98013033094702));
#32231=CARTESIAN_POINT('Ctrl Pts',(-91.6315976153666,154.244351948113,7.01805035745463));
#32232=CARTESIAN_POINT('Ctrl Pts',(-91.6249951850722,154.271118721996,7.05211241209054));
#32233=CARTESIAN_POINT('Ctrl Pts',(-91.6192022522396,154.298202468599,7.08214682157582));
#32234=CARTESIAN_POINT('Ctrl Pts',(-91.6135029794558,154.324848325605,7.11169563519179));
#32235=CARTESIAN_POINT('Ctrl Pts',(-91.6085873630052,154.351800868282,7.13734597516749));
#32236=CARTESIAN_POINT('Ctrl Pts',(-91.604476913201,154.378973707037,7.15898604558646));
#32237=CARTESIAN_POINT('Ctrl Pts',(-91.6003963349533,154.405949074706,7.18046885278133));
#32238=CARTESIAN_POINT('Ctrl Pts',(-91.5971093926022,154.433141456205,7.19799941473669));
#32239=CARTESIAN_POINT('Ctrl Pts',(-91.5946283822076,154.460469847665,7.21151840170004));
#32240=CARTESIAN_POINT('Ctrl Pts',(-91.5921686683034,154.487563657751,7.2249213444192));
#32241=CARTESIAN_POINT('Ctrl Pts',(-91.5905012286519,154.514791091272,7.23438128070494));
#32242=CARTESIAN_POINT('Ctrl Pts',(-91.5896275703999,154.542077817416,7.23989016112394));
#32243=CARTESIAN_POINT('Ctrl Pts',(-91.5888955285565,154.564941477502,7.24450607468887));
#32244=CARTESIAN_POINT('Ctrl Pts',(-91.588720642148,154.587846835685,7.24634887174939));
#32245=CARTESIAN_POINT('Ctrl Pts',(-91.58909715561,154.610753076996,7.24544107817309));
#32246=CARTESIAN_POINT('Origin',(-106.,157.499485987463,-47.5392654224618));
#32247=CARTESIAN_POINT('',(-104.421887059213,157.974846421487,-29.3859828363195));
#32248=CARTESIAN_POINT('Origin',(-98.265974441084,157.947850253777,-30.4169248881205));
#32249=CARTESIAN_POINT('Origin',(-98.265974441084,157.947850253777,-30.4169248881205));
#32250=CARTESIAN_POINT('',(-90.1602405269769,158.664357052831,-3.05463415640171));
#32251=CARTESIAN_POINT('Ctrl Pts',(-92.9158220723077,158.712238209874,-1.22612653954162));
#32252=CARTESIAN_POINT('Ctrl Pts',(-92.7213036588772,158.700160038309,-1.6873733027398));
#32253=CARTESIAN_POINT('Ctrl Pts',(-91.991693485504,158.675003137414,-2.64807658862869));
#32254=CARTESIAN_POINT('Ctrl Pts',(-90.8276880559669,158.664357052832,-3.0546341563677));
#32255=CARTESIAN_POINT('Ctrl Pts',(-90.1602405269773,158.664357052832,-3.05463415636785));
#32256=CARTESIAN_POINT('',(-88.1631575140454,158.664357052831,-3.05463415640169));
#32257=CARTESIAN_POINT('',(-90.5,158.664357052831,-3.05463415640171));
#32258=CARTESIAN_POINT('',(-87.2543191904898,157.755518729275,-37.7617694830788));
#32259=CARTESIAN_POINT('',(-87.6700697062439,158.171269245029,-21.8848978344892));
#32260=CARTESIAN_POINT('Ctrl Pts',(-87.2543191904899,157.755518729275,-37.7617694830788));
#32261=CARTESIAN_POINT('Ctrl Pts',(-87.2081096552389,157.709309194024,-39.5264404391433));
#32262=CARTESIAN_POINT('Ctrl Pts',(-86.3223453932477,157.617596432239,-43.0288095095997));
#32263=CARTESIAN_POINT('Ctrl Pts',(-83.8056201448198,157.53725161398,-46.0970543314179));
#32264=CARTESIAN_POINT('Ctrl Pts',(-82.0894850882894,157.505341374802,-47.3156572014337));
#32265=CARTESIAN_POINT('Ctrl Pts',(-81.8049223841875,157.500514190386,-47.4999999370104));
#32266=CARTESIAN_POINT('Origin',(104.036997693437,154.998477067548,-47.4127512582437));
#32267=CARTESIAN_POINT('',(-87.2543191904395,154.660848161472,-37.7443243882135));
#32268=CARTESIAN_POINT('Ctrl Pts',(-81.7852335883849,155.001524278853,-47.4999999853476));
#32269=CARTESIAN_POINT('Ctrl Pts',(-82.1165925337863,154.994024271041,-47.2852276417987));
#32270=CARTESIAN_POINT('Ctrl Pts',(-82.4370494418124,154.985962234967,-47.0543614823665));
#32271=CARTESIAN_POINT('Ctrl Pts',(-82.7451505025423,154.977382745777,-46.8086775435314));
#32272=CARTESIAN_POINT('Ctrl Pts',(-83.0725570859299,154.968265668295,-46.5475991207027));
#32273=CARTESIAN_POINT('Ctrl Pts',(-83.386011355197,154.958564280697,-46.269788392849));
#32274=CARTESIAN_POINT('Ctrl Pts',(-83.6837941444939,154.948330035457,-45.9767183637811));
#32275=CARTESIAN_POINT('Ctrl Pts',(-83.9815769337908,154.938095790218,-45.6836483347131));
#32276=CARTESIAN_POINT('Ctrl Pts',(-84.263689116384,154.927328685837,-45.3753189864337));
#32277=CARTESIAN_POINT('Ctrl Pts',(-84.5284254511005,154.916078073871,-45.0531431587526));
#32278=CARTESIAN_POINT('Ctrl Pts',(-84.7811466363634,154.905338074792,-44.7455893916363));
#32279=CARTESIAN_POINT('Ctrl Pts',(-85.0180346230462,154.894157454386,-44.4254172951676));
#32280=CARTESIAN_POINT('Ctrl Pts',(-85.238525456833,154.882599058272,-44.0944263057415));
#32281=CARTESIAN_POINT('Ctrl Pts',(-85.4110856075155,154.873553246521,-43.8353867165259));
#32282=CARTESIAN_POINT('Ctrl Pts',(-85.5736026090102,154.864276011829,-43.5697195343569));
#32283=CARTESIAN_POINT('Ctrl Pts',(-85.7258003348866,154.854796730359,-43.2982658514216));
#32284=CARTESIAN_POINT('Ctrl Pts',(-85.8973457671986,154.84411242198,-42.9923043850221));
#32285=CARTESIAN_POINT('Ctrl Pts',(-86.0552394676998,154.833157658535,-42.6785992188861));
#32286=CARTESIAN_POINT('Ctrl Pts',(-86.199101384917,154.821978452156,-42.3584681543468));
#32287=CARTESIAN_POINT('Ctrl Pts',(-86.3434670285059,154.810760102263,-42.0372161645289));
#32288=CARTESIAN_POINT('Ctrl Pts',(-86.4737032704968,154.799315735243,-41.70949323523));
#32289=CARTESIAN_POINT('Ctrl Pts',(-86.5894309443343,154.787690045146,-41.3765789614056));
#32290=CARTESIAN_POINT('Ctrl Pts',(-86.704485523791,154.776131972296,-41.0456009809463));
#32291=CARTESIAN_POINT('Ctrl Pts',(-86.8052006656012,154.764394674732,-40.7094917214649));
#32292=CARTESIAN_POINT('Ctrl Pts',(-86.8911961186246,154.752520329482,-40.3694581206234));
#32293=CARTESIAN_POINT('Ctrl Pts',(-86.9761731833468,154.740786604391,-40.0334513168852));
#32294=CARTESIAN_POINT('Ctrl Pts',(-87.0467779589217,154.72891905008,-39.6936122844378));
#32295=CARTESIAN_POINT('Ctrl Pts',(-87.1026235735689,154.716956756315,-39.3510594553288));
#32296=CARTESIAN_POINT('Ctrl Pts',(-87.1568590421492,154.705339360541,-39.0183831419312));
#32297=CARTESIAN_POINT('Ctrl Pts',(-87.1971748357041,154.693632596519,-38.6831468177805));
#32298=CARTESIAN_POINT('Ctrl Pts',(-87.2231867281488,154.681870908618,-38.346336726526));
#32299=CARTESIAN_POINT('Ctrl Pts',(-87.2386467575457,154.67488041221,-38.1461554470188));
#32300=CARTESIAN_POINT('Ctrl Pts',(-87.2490533809474,154.667870489016,-37.9454175384177));
#32301=CARTESIAN_POINT('Ctrl Pts',(-87.2543191904396,154.660848161471,-37.7443243882135));
#32302=CARTESIAN_POINT('',(-88.1631575140453,153.448848288943,-3.03718905961576));
#32303=CARTESIAN_POINT('',(-87.7236674099598,154.034939275969,-19.8206390109307));
#32304=CARTESIAN_POINT('',(-90.1602405269776,153.448848288941,-3.03718905957859));
#32305=CARTESIAN_POINT('',(14.5184988467186,153.448848288943,-3.03718905961573));
#32306=CARTESIAN_POINT('Ctrl Pts',(-90.1602405269776,153.448848288941,-3.03718905957859));
#32307=CARTESIAN_POINT('Ctrl Pts',(-90.7766078757706,153.448848288941,-3.03718905957838));
#32308=CARTESIAN_POINT('Ctrl Pts',(-92.2164204219786,153.432837268976,-2.57869343652755));
#32309=CARTESIAN_POINT('Ctrl Pts',(-93.0213664507026,153.386217767191,-1.24368557549524));
#32310=CARTESIAN_POINT('Ctrl Pts',(-93.1263423687192,153.357754162733,-0.428594588872798));
#32311=CARTESIAN_POINT('Origin',(-95.6215940800794,152.5,-9.92650009143474));
#32312=CARTESIAN_POINT('',(-89.3545915894616,152.5,7.64700022691231));
#32313=CARTESIAN_POINT('Origin',(-88.3305727369513,156.,-1.10698805298359));
#32314=CARTESIAN_POINT('',(-89.3545915894616,156.,7.64700022691231));
#32315=CARTESIAN_POINT('Origin',(-95.6215940800794,156.,-9.92650009143474));
#32316=CARTESIAN_POINT('Origin',(-95.6215940800794,94.,-9.92650009143474));
#32317=CARTESIAN_POINT('',(-89.3545915894617,94.,7.64700022691231));
#32318=CARTESIAN_POINT('Origin',(-88.3305727369513,94.,-1.10698805298359));
#32319=CARTESIAN_POINT('',(-89.3545915894617,97.5,7.64700022691231));
#32320=CARTESIAN_POINT('Origin',(-95.6215940800794,97.5,-9.92650009143474));
#32321=CARTESIAN_POINT('Origin',(-87.179843568538,125.,-2.09758805298467));
#32322=CARTESIAN_POINT('',(-87.1798435685383,76.2254051159521,-1.10698804964926));
#32323=CARTESIAN_POINT('Ctrl Pts',(-86.1895828638898,76.2254029691466,-2.07166322261646));
#32324=CARTESIAN_POINT('Ctrl Pts',(-86.1962568766152,76.2254033269475,-1.81673339471103));
#32325=CARTESIAN_POINT('Ctrl Pts',(-86.4166787045968,76.2254040425492,-1.31418219812327));
#32326=CARTESIAN_POINT('Ctrl Pts',(-86.9248263934264,76.2254047581508,-1.10698805298476));
#32327=CARTESIAN_POINT('Ctrl Pts',(-87.1798435685377,76.2254051159517,-1.10698805298467));
#32328=CARTESIAN_POINT('',(-87.1798435685379,89.3105881388951,-1.10698805304302));
#32329=CARTESIAN_POINT('',(-87.1798435685377,10.,-1.10698805298466));
#32330=CARTESIAN_POINT('Ctrl Pts',(-87.1798435685379,89.3105881388951,-1.10698805298467));
#32331=CARTESIAN_POINT('Ctrl Pts',(-86.9248274028669,89.3105881388951,-1.1069880529847));
#32332=CARTESIAN_POINT('Ctrl Pts',(-86.4166816928688,89.3105881388951,-1.31418047418054));
#32333=CARTESIAN_POINT('Ctrl Pts',(-86.1962585673871,89.3105881388951,-1.81672839004869));
#32334=CARTESIAN_POINT('Ctrl Pts',(-86.1895830224157,89.3105881388951,-2.07165716804927));
#32335=CARTESIAN_POINT('Origin',(-75.,255.160240526977,-1.10698805298359));
#32336=CARTESIAN_POINT('',(-90.1602405269769,76.1733690291191,-1.10698805298359));
#32337=CARTESIAN_POINT('',(-80.9397522712014,76.3343536678146,-1.10698805304766));
#32338=CARTESIAN_POINT('',(-90.1602405269769,89.3363282972182,-1.10698805298359));
#32339=CARTESIAN_POINT('',(-90.160240526977,10.,-1.10698805298359));
#32340=CARTESIAN_POINT('',(-87.180171708091,89.3363282982534,-1.106988053043));
#32341=CARTESIAN_POINT('',(15.5,89.3363282972182,-1.10698805304299));
#32342=CARTESIAN_POINT('Origin',(-88.1895895832767,89.3098962279867,-1.10698805304302));
#32343=CARTESIAN_POINT('Origin',(-90.1602405269766,125.,-0.116388052983617));
#32344=CARTESIAN_POINT('',(-91.1502366058095,76.0724264420362,-0.150959477896177));
#32345=CARTESIAN_POINT('Ctrl Pts',(-90.160240526977,76.1733690291173,-1.10698805298359));
#32346=CARTESIAN_POINT('Ctrl Pts',(-90.1883840453779,76.1723816257937,-1.10698805298358));
#32347=CARTESIAN_POINT('Ctrl Pts',(-90.2170054597644,76.1712916515446,-1.10574909009715));
#32348=CARTESIAN_POINT('Ctrl Pts',(-90.2461152958825,76.1700884501363,-1.10315891587528));
#32349=CARTESIAN_POINT('Ctrl Pts',(-90.2743285269862,76.1689223082432,-1.10064852098249));
#32350=CARTESIAN_POINT('Ctrl Pts',(-90.3030011683665,76.1676497730638,-1.09686869742861));
#32351=CARTESIAN_POINT('Ctrl Pts',(-90.3321142002343,76.1662595845002,-1.09168009816768));
#32352=CARTESIAN_POINT('Ctrl Pts',(-90.3601715336836,76.1649198070334,-1.08667964818845));
#32353=CARTESIAN_POINT('Ctrl Pts',(-90.3886384572764,76.1634707216909,-1.08037055806265));
#32354=CARTESIAN_POINT('Ctrl Pts',(-90.4174625962726,76.1619012550163,-1.07259562644102));
#32355=CARTESIAN_POINT('Ctrl Pts',(-90.4462867352687,76.1603317883417,-1.06482069481938));
#32356=CARTESIAN_POINT('Ctrl Pts',(-90.4754689937034,76.1586419088788,-1.05557993114706));
#32357=CARTESIAN_POINT('Ctrl Pts',(-90.5049098813251,76.1568199917114,-1.04468402601542));
#32358=CARTESIAN_POINT('Ctrl Pts',(-90.5279058446599,76.1553969116426,-1.03617335072172));
#32359=CARTESIAN_POINT('Ctrl Pts',(-90.5511357044531,76.1538978823077,-1.02661775996302));
#32360=CARTESIAN_POINT('Ctrl Pts',(-90.574318393756,76.1523319130841,-1.01600639633561));
#32361=CARTESIAN_POINT('Ctrl Pts',(-90.5972737744843,76.1507812983446,-1.00549907818412));
#32362=CARTESIAN_POINT('Ctrl Pts',(-90.6201821890142,76.1491650766976,-0.99395661295739));
#32363=CARTESIAN_POINT('Ctrl Pts',(-90.6427783100392,76.1474951768561,-0.981418284768882));
#32364=CARTESIAN_POINT('Ctrl Pts',(-90.6649963231452,76.145853219968,-0.969089764324487));
#32365=CARTESIAN_POINT('Ctrl Pts',(-90.6869117388108,76.1441594042091,-0.955798640347044));
#32366=CARTESIAN_POINT('Ctrl Pts',(-90.7082899043933,76.1424276732959,-0.941628805041543));
#32367=CARTESIAN_POINT('Ctrl Pts',(-90.7281774796644,76.1408166871356,-0.92844695998888));
#32368=CARTESIAN_POINT('Ctrl Pts',(-90.7475998500385,76.1391729374944,-0.914505239747469));
#32369=CARTESIAN_POINT('Ctrl Pts',(-90.7663896165753,76.1375092735712,-0.899905549547513));
#32370=CARTESIAN_POINT('Ctrl Pts',(-90.7868646948445,76.1356963905332,-0.883996368400096));
#32371=CARTESIAN_POINT('Ctrl Pts',(-90.8065878620897,76.1338598904957,-0.867305951727669));
#32372=CARTESIAN_POINT('Ctrl Pts',(-90.8254203732311,76.1320194503035,-0.850049673333508));
#32373=CARTESIAN_POINT('Ctrl Pts',(-90.8331114440294,76.131267826916,-0.843002325380348));
#32374=CARTESIAN_POINT('Ctrl Pts',(-90.8406544187266,76.1305155595031,-0.835861018822132));
#32375=CARTESIAN_POINT('Ctrl Pts',(-90.8480417674966,76.1297640291546,-0.828641985808762));
#32376=CARTESIAN_POINT('Ctrl Pts',(-90.8721406163701,76.1273124031579,-0.805092212944493));
#32377=CARTESIAN_POINT('Ctrl Pts',(-90.8946530309465,76.1248518436541,-0.780655001605977));
#32378=CARTESIAN_POINT('Ctrl Pts',(-90.9156702092886,76.1223915635924,-0.755503774856236));
#32379=CARTESIAN_POINT('Ctrl Pts',(-90.9373541697718,76.1198532297226,-0.72955461088823));
#32380=CARTESIAN_POINT('Ctrl Pts',(-90.9574468885346,76.1173151402778,-0.702844830246005));
#32381=CARTESIAN_POINT('Ctrl Pts',(-90.9760262634932,76.1147843867878,-0.675509949584415));
#32382=CARTESIAN_POINT('Ctrl Pts',(-90.9952070692609,76.1121717105679,-0.647290214645972));
#32383=CARTESIAN_POINT('Ctrl Pts',(-91.0127754120738,76.1095667947401,-0.618403637872776));
#32384=CARTESIAN_POINT('Ctrl Pts',(-91.028787302349,76.1069751313141,-0.588950968076014));
#32385=CARTESIAN_POINT('Ctrl Pts',(-91.0451596988602,76.1043251168245,-0.558835174129172));
#32386=CARTESIAN_POINT('Ctrl Pts',(-91.0599052350009,76.1016888917072,-0.528126785318754));
#32387=CARTESIAN_POINT('Ctrl Pts',(-91.0730462791565,76.0990709174858,-0.496894215764863));
#32388=CARTESIAN_POINT('Ctrl Pts',(-91.0862544929793,76.0964395616446,-0.465502002785574));
#32389=CARTESIAN_POINT('Ctrl Pts',(-91.0978421828846,76.0938265733918,-0.433579429505098));
#32390=CARTESIAN_POINT('Ctrl Pts',(-91.1077880784576,76.0912361182779,-0.401168488500986));
#32391=CARTESIAN_POINT('Ctrl Pts',(-91.117606384619,76.0886788944243,-0.369173326333987));
#32392=CARTESIAN_POINT('Ctrl Pts',(-91.1258250558831,76.0861435636653,-0.336701453808064));
#32393=CARTESIAN_POINT('Ctrl Pts',(-91.1323757462757,76.0836347882465,-0.303778538501807));
#32394=CARTESIAN_POINT('Ctrl Pts',(-91.138696768514,76.0812139708573,-0.272009905376426));
#32395=CARTESIAN_POINT('Ctrl Pts',(-91.1434648454433,76.0788178279927,-0.239820624787725));
#32396=CARTESIAN_POINT('Ctrl Pts',(-91.1465708543995,76.0764520006727,-0.207230615741495));
#32397=CARTESIAN_POINT('Ctrl Pts',(-91.1483461698389,76.0750997541637,-0.188602998420981));
#32398=CARTESIAN_POINT('Ctrl Pts',(-91.1495776027391,76.0737574424021,-0.169844458618228));
#32399=CARTESIAN_POINT('Ctrl Pts',(-91.1502370802202,76.0724264420729,-0.150959494460383));
#32400=CARTESIAN_POINT('',(-91.1502370835862,89.3091360213082,-0.150959398069209));
#32401=CARTESIAN_POINT('',(-91.1502370802217,10.,-0.150959494417115));
#32402=CARTESIAN_POINT('',(-91.0729935127606,89.2884471401456,-0.501317068442779));
#32403=CARTESIAN_POINT('Ctrl Pts',(-91.1502370802217,89.3091360190299,-0.150959494417079));
#32404=CARTESIAN_POINT('Ctrl Pts',(-91.1497789768796,89.3075943989996,-0.164077857749965));
#32405=CARTESIAN_POINT('Ctrl Pts',(-91.1490992625387,89.3061674454373,-0.176107220391859));
#32406=CARTESIAN_POINT('Ctrl Pts',(-91.1482948889375,89.3048551590822,-0.187271199513283));
#32407=CARTESIAN_POINT('Ctrl Pts',(-91.1474272024114,89.3034395815607,-0.199313904851635));
#32408=CARTESIAN_POINT('Ctrl Pts',(-91.1464140715615,89.3021564113501,-0.210349938765391));
#32409=CARTESIAN_POINT('Ctrl Pts',(-91.1453180211211,89.3009844503416,-0.220663747187613));
#32410=CARTESIAN_POINT('Ctrl Pts',(-91.1441137552624,89.2996967791011,-0.231995860106801));
#32411=CARTESIAN_POINT('Ctrl Pts',(-91.1428091364321,89.2985424196258,-0.242456378711552));
#32412=CARTESIAN_POINT('Ctrl Pts',(-91.1414236156153,89.2974850188027,-0.252422039729555));
#32413=CARTESIAN_POINT('Ctrl Pts',(-91.1399977290013,89.2963968116382,-0.26267804055815));
#32414=CARTESIAN_POINT('Ctrl Pts',(-91.138485562496,89.2954104960149,-0.272410153075439));
#32415=CARTESIAN_POINT('Ctrl Pts',(-91.1368522807537,89.2944919505768,-0.282024478457711));
#32416=CARTESIAN_POINT('Ctrl Pts',(-91.1352572015933,89.293594889985,-0.291413924051768));
#32417=CARTESIAN_POINT('Ctrl Pts',(-91.1335462287511,89.2927618563787,-0.300691203996329));
#32418=CARTESIAN_POINT('Ctrl Pts',(-91.1316421262165,89.2919762192137,-0.310227544231127));
#32419=CARTESIAN_POINT('Ctrl Pts',(-91.1303798374972,89.2914553959319,-0.316549480409455));
#32420=CARTESIAN_POINT('Ctrl Pts',(-91.1290318298532,89.2909556890443,-0.322985134986631));
#32421=CARTESIAN_POINT('Ctrl Pts',(-91.1275646941517,89.2904783740052,-0.329640170342434));
#32422=CARTESIAN_POINT('Ctrl Pts',(-91.1249403908655,89.2896245883435,-0.34154420289809));
#32423=CARTESIAN_POINT('Ctrl Pts',(-91.121931199164,89.2887950931727,-0.354136587292214));
#32424=CARTESIAN_POINT('Ctrl Pts',(-91.1185582783759,89.2880956121861,-0.367043737609283));
#32425=CARTESIAN_POINT('Ctrl Pts',(-91.1154512161601,89.2874512653186,-0.37893352737412));
#32426=CARTESIAN_POINT('Ctrl Pts',(-91.1120356995121,89.2869180969186,-0.39109017135725));
#32427=CARTESIAN_POINT('Ctrl Pts',(-91.1083682423433,89.286561917099,-0.403228969922719));
#32428=CARTESIAN_POINT('Ctrl Pts',(-91.1047980602615,89.28621518454,-0.415045800805082));
#32429=CARTESIAN_POINT('Ctrl Pts',(-91.1009892823694,89.2860368764503,-0.426845520484632));
#32430=CARTESIAN_POINT('Ctrl Pts',(-91.0970313401717,89.2860597633966,-0.438375996644406));
#32431=CARTESIAN_POINT('Ctrl Pts',(-91.0930928170168,89.2860825380517,-0.449849900272124));
#32432=CARTESIAN_POINT('Ctrl Pts',(-91.0890068568074,89.2863050194643,-0.461057068144058));
#32433=CARTESIAN_POINT('Ctrl Pts',(-91.0848960287438,89.2867224253074,-0.47176212475734));
#32434=CARTESIAN_POINT('Ctrl Pts',(-91.0809052838433,89.2871276381293,-0.482154471366896));
#32435=CARTESIAN_POINT('Ctrl Pts',(-91.0768916603236,89.2877164070963,-0.492073686695341));
#32436=CARTESIAN_POINT('Ctrl Pts',(-91.072993513082,89.2884471400842,-0.501317067680648));
#32437=CARTESIAN_POINT('Ctrl Pts',(-91.0729935125999,89.2884471401746,-0.501317068823882));
#32438=CARTESIAN_POINT('Ctrl Pts',(-91.0560955787589,89.2916147675413,-0.541385857950005));
#32439=CARTESIAN_POINT('Ctrl Pts',(-91.0366656012718,89.2946517555535,-0.579802129231114));
#32440=CARTESIAN_POINT('Ctrl Pts',(-91.0151302693656,89.2975443885393,-0.616392386766705));
#32441=CARTESIAN_POINT('Ctrl Pts',(-90.993319468002,89.3004740226747,-0.653450689022178));
#32442=CARTESIAN_POINT('Ctrl Pts',(-90.9693490489766,89.303255591141,-0.68863603989011));
#32443=CARTESIAN_POINT('Ctrl Pts',(-90.9436224842737,89.3058776615438,-0.721803825704788));
#32444=CARTESIAN_POINT('Ctrl Pts',(-90.9173819273691,89.3085521184098,-0.755634272214763));
#32445=CARTESIAN_POINT('Ctrl Pts',(-90.8893143337076,89.3110606437566,-0.787365773903979));
#32446=CARTESIAN_POINT('Ctrl Pts',(-90.859807207074,89.3133939500456,-0.816880848385081));
#32447=CARTESIAN_POINT('Ctrl Pts',(-90.8299395545076,89.3157557652922,-0.846756545907937));
#32448=CARTESIAN_POINT('Ctrl Pts',(-90.798596900496,89.3179380612949,-0.874361421172338));
#32449=CARTESIAN_POINT('Ctrl Pts',(-90.7661406954811,89.3199340004413,-0.899608982045849));
#32450=CARTESIAN_POINT('Ctrl Pts',(-90.7330905767398,89.3219664631325,-0.92531854619284));
#32451=CARTESIAN_POINT('Ctrl Pts',(-90.6988857360946,89.3238056920718,-0.948583806904271));
#32452=CARTESIAN_POINT('Ctrl Pts',(-90.6638670257141,89.3254472485506,-0.969348616894087));
#32453=CARTESIAN_POINT('Ctrl Pts',(-90.6549892149922,89.325863409727,-0.974612832816437));
#32454=CARTESIAN_POINT('Ctrl Pts',(-90.6460588972961,89.3262668798596,-0.97971651383335));
#32455=CARTESIAN_POINT('Ctrl Pts',(-90.6370812258695,89.326657613591,-0.984659086198991));
#32456=CARTESIAN_POINT('Ctrl Pts',(-90.6018155042887,89.328192477848,-1.00407429674266));
#32457=CARTESIAN_POINT('Ctrl Pts',(-90.565823245763,89.3295307848086,-1.02100316279336));
#32458=CARTESIAN_POINT('Ctrl Pts',(-90.5294819628797,89.3306819374879,-1.03556462745496));
#32459=CARTESIAN_POINT('Ctrl Pts',(-90.4922956406877,89.3318598577767,-1.05046468803438));
#32460=CARTESIAN_POINT('Ctrl Pts',(-90.4547438283461,89.3328418216365,-1.06288600477233));
#32461=CARTESIAN_POINT('Ctrl Pts',(-90.4171766511488,89.3336384154078,-1.07296248920198));
#32462=CARTESIAN_POINT('Ctrl Pts',(-90.3790715595559,89.3344464153929,-1.08318325612597));
#32463=CARTESIAN_POINT('Ctrl Pts',(-90.340950521193,89.3350637026502,-1.09099160921802));
#32464=CARTESIAN_POINT('Ctrl Pts',(-90.303125176485,89.335501793226,-1.09653322029355));
#32465=CARTESIAN_POINT('Ctrl Pts',(-90.2644822340562,89.3359493531631,-1.10219461371661));
#32466=CARTESIAN_POINT('Ctrl Pts',(-90.2261478138743,89.3362098898223,-1.10549026287283));
#32467=CARTESIAN_POINT('Ctrl Pts',(-90.1884001923448,89.3362961092691,-1.10658089268302));
#32468=CARTESIAN_POINT('Ctrl Pts',(-90.1789760379947,89.3363176350062,-1.10685318172412));
#32469=CARTESIAN_POINT('Ctrl Pts',(-90.1695882055238,89.3363282972174,-1.10698805298359));
#32470=CARTESIAN_POINT('Ctrl Pts',(-90.160240526977,89.3363282972174,-1.10698805298359));
#32471=CARTESIAN_POINT('Origin',(-91.4225478323467,125.,7.64700017509565));
#32472=CARTESIAN_POINT('',(-91.4081106936719,75.8134272809112,7.23355647997118));
#32473=CARTESIAN_POINT('',(-90.7053672802465,76.5192390728728,-12.8903637644283));
#32474=CARTESIAN_POINT('',(-91.4225516166736,75.7396227068668,7.64710640541229));
#32475=CARTESIAN_POINT('Origin',(-91.4063061648805,74.3141200446291,7.18189967179815));
#32476=CARTESIAN_POINT('',(-91.4225478323467,10.,7.64700017509565));
#32477=CARTESIAN_POINT('Ctrl Pts',(-91.4224808791179,91.9094430375872,7.64508288547707));
#32478=CARTESIAN_POINT('Ctrl Pts',(-91.418592404972,91.7627906692907,7.53373155495054));
#32479=CARTESIAN_POINT('Ctrl Pts',(-91.4139850706632,91.6194694273971,7.40179402460213));
#32480=CARTESIAN_POINT('Ctrl Pts',(-91.4086890448026,91.4804825540736,7.25013273374824));
#32481=CARTESIAN_POINT('Ctrl Pts',(-91.4032909746152,91.3388176685393,7.09554921880884));
#32482=CARTESIAN_POINT('Ctrl Pts',(-91.3971774253128,91.2016555674824,6.92047461491881));
#32483=CARTESIAN_POINT('Ctrl Pts',(-91.3903787483279,91.0700273653299,6.72577757221688));
#32484=CARTESIAN_POINT('Ctrl Pts',(-91.3861414587777,90.9879898149767,6.6044322360117));
#32485=CARTESIAN_POINT('Ctrl Pts',(-91.3816380040591,90.9081012632438,6.47546381063645));
#32486=CARTESIAN_POINT('Ctrl Pts',(-91.3768754077231,90.8306060023307,6.33907391877935));
#32487=CARTESIAN_POINT('Ctrl Pts',(-91.369190231832,90.7055555741976,6.11898801715367));
#32488=CARTESIAN_POINT('Ctrl Pts',(-91.3608303862334,90.5867378464182,5.87958020226451));
#32489=CARTESIAN_POINT('Ctrl Pts',(-91.351874981672,90.4746092649105,5.62312247223189));
#32490=CARTESIAN_POINT('Ctrl Pts',(-91.3425834394304,90.3582719800419,5.35703869952757));
#32491=CARTESIAN_POINT('Ctrl Pts',(-91.3326507634025,90.2491352961324,5.07260090603589));
#32492=CARTESIAN_POINT('Ctrl Pts',(-91.3221634647559,90.1476882282404,4.77229528527957));
#32493=CARTESIAN_POINT('Ctrl Pts',(-91.3213965845893,90.1402699457114,4.75033553832892));
#32494=CARTESIAN_POINT('Ctrl Pts',(-91.3206267380902,90.1328927728705,4.72829092137867));
#32495=CARTESIAN_POINT('Ctrl Pts',(-91.3198539588059,90.1255568970845,4.70616239666047));
#32496=CARTESIAN_POINT('Ctrl Pts',(-91.3122005434446,90.0529041933026,4.48700694768948));
#32497=CARTESIAN_POINT('Ctrl Pts',(-91.3042469978253,89.9843088405953,4.25925622434151));
#32498=CARTESIAN_POINT('Ctrl Pts',(-91.2960300599774,89.920085066438,4.02396187174744));
#32499=CARTESIAN_POINT('Ctrl Pts',(-91.2874641543781,89.8531337523536,3.77867472832583));
#32500=CARTESIAN_POINT('Ctrl Pts',(-91.2786120285575,89.790933613007,3.52519014628135));
#32501=CARTESIAN_POINT('Ctrl Pts',(-91.269517129535,89.7338167176018,3.26475210235926));
#32502=CARTESIAN_POINT('Ctrl Pts',(-91.2598017733303,89.6728032876784,2.9865468842801));
#32503=CARTESIAN_POINT('Ctrl Pts',(-91.2498094146746,89.6175910026031,2.70040781272188));
#32504=CARTESIAN_POINT('Ctrl Pts',(-91.2395947178463,89.5685491915976,2.40790045408811));
#32505=CARTESIAN_POINT('Ctrl Pts',(-91.2291536807089,89.5184206974676,2.10891162986624));
#32506=CARTESIAN_POINT('Ctrl Pts',(-91.218480389929,89.4747396725741,1.80327052720573));
#32507=CARTESIAN_POINT('Ctrl Pts',(-91.2076343691904,89.4378557360994,1.49268224129209));
#32508=CARTESIAN_POINT('Ctrl Pts',(-91.1969599278719,89.4015552877614,1.18700732953435));
#32509=CARTESIAN_POINT('Ctrl Pts',(-91.1861182287509,89.3718387708329,0.876541988563715));
#32510=CARTESIAN_POINT('Ctrl Pts',(-91.1751663721437,89.3489916939284,0.562921958860181));
#32511=CARTESIAN_POINT('Ctrl Pts',(-91.1669110748418,89.3317700100543,0.326521257328508));
#32512=CARTESIAN_POINT('Ctrl Pts',(-91.1585931993786,89.3184504977305,0.0883284502208164));
#32513=CARTESIAN_POINT('Ctrl Pts',(-91.1502370835842,89.3091360227781,-0.15095939812636));
#32514=CARTESIAN_POINT('Ctrl Pts',(-91.58909715561,93.086675831127,7.24544107817302));
#32515=CARTESIAN_POINT('Ctrl Pts',(-91.5853249826551,92.6791319413053,7.2545359837273));
#32516=CARTESIAN_POINT('Ctrl Pts',(-91.8023567151951,91.7588196298495,5.95104667883709));
#32517=CARTESIAN_POINT('Ctrl Pts',(-92.4574439919922,91.3092936281842,2.09115015487277));
#32518=CARTESIAN_POINT('Ctrl Pts',(-92.8625754518398,91.2873829630029,-0.287760537179484));
#32519=CARTESIAN_POINT('Ctrl Pts',(-91.5266216244777,93.086675831127,7.39607283920155));
#32520=CARTESIAN_POINT('Ctrl Pts',(-91.5243111521574,92.6063960600366,7.40374358337371));
#32521=CARTESIAN_POINT('Ctrl Pts',(-91.6402385249298,91.5134999588631,6.06151110265059));
#32522=CARTESIAN_POINT('Ctrl Pts',(-92.032393677651,91.1098224857003,2.12217344547531));
#32523=CARTESIAN_POINT('Ctrl Pts',(-92.3243862582648,91.2101933454694,-0.265961887845214));
#32524=CARTESIAN_POINT('Ctrl Pts',(-91.4497126060208,93.086675831127,7.67310707019056));
#32525=CARTESIAN_POINT('Ctrl Pts',(-91.4492713239994,92.4719557018716,7.67781404111167));
#32526=CARTESIAN_POINT('Ctrl Pts',(-91.4381750948414,91.0658464019494,6.28858556519886));
#32527=CARTESIAN_POINT('Ctrl Pts',(-91.4263661431756,90.5296482141847,2.22881269256034));
#32528=CARTESIAN_POINT('Ctrl Pts',(-91.4485971208046,90.6694483528152,-0.21432971917426));
#32529=CARTESIAN_POINT('Ctrl Pts',(-91.4334512192121,93.0866758311271,7.95923232301477));
#32530=CARTESIAN_POINT('Ctrl Pts',(-91.4335005164316,92.3320306728252,7.96063794301808));
#32531=CARTESIAN_POINT('Ctrl Pts',(-91.3840118666307,90.6004638628135,6.53676652235198));
#32532=CARTESIAN_POINT('Ctrl Pts',(-91.2393283555942,89.7458869600106,2.37555396050597));
#32533=CARTESIAN_POINT('Ctrl Pts',(-91.1496834364961,89.7169275251788,-0.166813776372076));
#32534=CARTESIAN_POINT('Ctrl Pts',(-91.4377196187991,93.0866758311271,8.08146329470027));
#32535=CARTESIAN_POINT('Ctrl Pts',(-91.4377196187991,92.2720643684506,8.08146329470028));
#32536=CARTESIAN_POINT('Ctrl Pts',(-91.3874598955253,90.4008617000855,6.64221312910309));
#32537=CARTESIAN_POINT('Ctrl Pts',(-91.2405584536332,89.4098162983579,2.43550623145494));
#32538=CARTESIAN_POINT('Ctrl Pts',(-91.1502370802217,89.3091360190299,-0.150959494417065));
#32539=CARTESIAN_POINT('Ctrl Pts',(-92.8625754065043,91.2873829654548,-0.287760270972184));
#32540=CARTESIAN_POINT('Ctrl Pts',(-92.3916598732042,91.2198420381397,-0.268686451901466));
#32541=CARTESIAN_POINT('Ctrl Pts',(-91.5042118614737,90.7327211358163,-0.218734501312606));
#32542=CARTESIAN_POINT('Ctrl Pts',(-91.1495911725607,89.7848927781066,-0.169455873021724));
#32543=CARTESIAN_POINT('Ctrl Pts',(-91.1502370903289,89.3091360302963,-0.150959204983729));
#32544=CARTESIAN_POINT('Ctrl Pts',(-91.0729935125999,89.2884471401746,-0.50131706882388));
#32545=CARTESIAN_POINT('Ctrl Pts',(-91.1197241873187,89.2796871719146,-0.390508163507506));
#32546=CARTESIAN_POINT('Ctrl Pts',(-91.1460420402887,89.2950187729961,-0.271089720470459));
#32547=CARTESIAN_POINT('Ctrl Pts',(-91.1502370802217,89.3091360190299,-0.150959494417079));
#32548=CARTESIAN_POINT('Ctrl Pts',(-91.0785659833411,89.8827976914421,-0.488103491522421));
#32549=CARTESIAN_POINT('Ctrl Pts',(-91.1134606024485,89.8581594433367,-0.402571669988532));
#32550=CARTESIAN_POINT('Ctrl Pts',(-91.1422251294494,89.8538920391184,-0.29285758842476));
#32551=CARTESIAN_POINT('Ctrl Pts',(-91.1494988885875,89.8528580272284,-0.172098537023765));
#32552=CARTESIAN_POINT('Ctrl Pts',(-91.5445776770975,90.9120476612661,-0.657679527239739));
#32553=CARTESIAN_POINT('Ctrl Pts',(-91.5552809778574,90.8621585022387,-0.546162165936095));
#32554=CARTESIAN_POINT('Ctrl Pts',(-91.5695823049944,90.8232749520778,-0.397286209504161));
#32555=CARTESIAN_POINT('Ctrl Pts',(-91.5588011984957,90.7973884395163,-0.223158302167074));
#32556=CARTESIAN_POINT('Ctrl Pts',(-92.504948962472,91.2832275420818,-1.05297059267515));
#32557=CARTESIAN_POINT('Ctrl Pts',(-92.5167201726272,91.2567907012255,-0.822695697158121));
#32558=CARTESIAN_POINT('Ctrl Pts',(-92.5044361079448,91.2408035650177,-0.556095448540779));
#32559=CARTESIAN_POINT('Ctrl Pts',(-92.4589335566586,91.2294907498528,-0.271411550178763));
#32560=CARTESIAN_POINT('Ctrl Pts',(-92.9158220723077,91.2877617901256,-1.22612653954166));
#32561=CARTESIAN_POINT('Ctrl Pts',(-92.9375110580147,91.2802976016575,-0.941080682041464));
#32562=CARTESIAN_POINT('Ctrl Pts',(-92.9193824107886,91.2843106805937,-0.621328021859694));
#32563=CARTESIAN_POINT('Ctrl Pts',(-92.8625754518398,91.2873829630029,-0.287760537179452));
#32564=CARTESIAN_POINT('Ctrl Pts',(-92.9158203769334,91.2877617714153,-1.2261258250531));
#32565=CARTESIAN_POINT('Ctrl Pts',(-92.6131697298025,91.2844215144615,-1.09857852456008));
#32566=CARTESIAN_POINT('Ctrl Pts',(-92.31011891065,91.1972240802998,-0.973058339748255));
#32567=CARTESIAN_POINT('Ctrl Pts',(-92.0432688585926,91.0396336716387,-0.864648159456654));
#32568=CARTESIAN_POINT('Ctrl Pts',(-91.9478515573806,90.9832842297877,-0.82588404175246));
#32569=CARTESIAN_POINT('Ctrl Pts',(-91.857062616183,90.9179351179701,-0.789307475019159));
#32570=CARTESIAN_POINT('Ctrl Pts',(-91.7725744316958,90.8442032379671,-0.755607593429096));
#32571=CARTESIAN_POINT('Ctrl Pts',(-91.648875836373,90.7362528773074,-0.706267818399768));
#32572=CARTESIAN_POINT('Ctrl Pts',(-91.5386840216296,90.6103364019511,-0.663094623976452));
#32573=CARTESIAN_POINT('Ctrl Pts',(-91.4443892683788,90.4714873208174,-0.626964239758668));
#32574=CARTESIAN_POINT('Ctrl Pts',(-91.2629811980818,90.2043638277001,-0.557455141382752));
#32575=CARTESIAN_POINT('Ctrl Pts',(-91.1404275388196,89.889382028323,-0.514019521351326));
#32576=CARTESIAN_POINT('Ctrl Pts',(-91.0938512338237,89.562509109293,-0.50293668638513));
#32577=CARTESIAN_POINT('Ctrl Pts',(-91.0809280746627,89.4718142643834,-0.49986161977698));
#32578=CARTESIAN_POINT('Ctrl Pts',(-91.0738538014175,89.3802041285309,-0.499277131187797));
#32579=CARTESIAN_POINT('Ctrl Pts',(-91.0729935125999,89.288447140178,-0.501317068823807));
#32580=CARTESIAN_POINT('Ctrl Pts',(-90.1602405269768,89.3363282972174,-1.10698805298359));
#32581=CARTESIAN_POINT('Ctrl Pts',(-90.3260534547046,89.3363282972174,-1.10698805298355));
#32582=CARTESIAN_POINT('Ctrl Pts',(-90.7131818991039,89.328500332922,-1.00796849849522));
#32583=CARTESIAN_POINT('Ctrl Pts',(-90.987084357093,89.3045513689281,-0.705026934680946));
#32584=CARTESIAN_POINT('Ctrl Pts',(-91.0729935125999,89.2884471401746,-0.501317068823882));
#32585=CARTESIAN_POINT('Ctrl Pts',(-90.1602405269768,89.9247535878898,-1.10698805298359));
#32586=CARTESIAN_POINT('Ctrl Pts',(-90.3276229883073,89.9247535878898,-1.10698805298355));
#32587=CARTESIAN_POINT('Ctrl Pts',(-90.7205805410067,89.91785867868,-1.00405961219424));
#32588=CARTESIAN_POINT('Ctrl Pts',(-90.9957003509126,89.8968398798131,-0.693085693844665));
#32589=CARTESIAN_POINT('Ctrl Pts',(-91.0785659833411,89.8827976914421,-0.488103491522411));
#32590=CARTESIAN_POINT('Ctrl Pts',(-90.160240526977,90.9441751332051,-1.59157397054358));
#32591=CARTESIAN_POINT('Ctrl Pts',(-90.4144736323437,90.9441751332051,-1.59157397054352));
#32592=CARTESIAN_POINT('Ctrl Pts',(-91.0074849569945,90.9388909590089,-1.43720961710277));
#32593=CARTESIAN_POINT('Ctrl Pts',(-91.4187885051814,90.9228041323037,-0.969072331891837));
#32594=CARTESIAN_POINT('Ctrl Pts',(-91.5445779126446,90.9120474485042,-0.65767963214676));
#32595=CARTESIAN_POINT('Ctrl Pts',(-90.1602405269772,91.3240905633558,-2.61346641735171));
#32596=CARTESIAN_POINT('Ctrl Pts',(-90.5871039725702,91.3240905633558,-2.61346641735161));
#32597=CARTESIAN_POINT('Ctrl Pts',(-91.5833434694934,91.3173859110115,-2.35789848093749));
#32598=CARTESIAN_POINT('Ctrl Pts',(-92.2855486565955,91.296926733786,-1.57713512528662));
#32599=CARTESIAN_POINT('Ctrl Pts',(-92.504948962472,91.2832275420818,-1.05297059267511));
#32600=CARTESIAN_POINT('Ctrl Pts',(-90.1602405269773,91.3356429471685,-3.05463415636784));
#32601=CARTESIAN_POINT('Ctrl Pts',(-90.6608261737195,91.3356429471685,-3.05463415636772));
#32602=CARTESIAN_POINT('Ctrl Pts',(-91.8295585841986,91.3278149828731,-2.7556962604937));
#32603=CARTESIAN_POINT('Ctrl Pts',(-92.6564641877337,91.3038660188792,-1.84112222380586));
#32604=CARTESIAN_POINT('Ctrl Pts',(-92.9158220723077,91.2877617901257,-1.22612653954163));
#32605=CARTESIAN_POINT('Ctrl Pts',(-90.160240526977,89.3363282972182,-1.10698805304301));
#32606=CARTESIAN_POINT('Ctrl Pts',(-90.160240526977,89.8512004265567,-1.10698805304283));
#32607=CARTESIAN_POINT('Ctrl Pts',(-90.160240526977,90.8771356374981,-1.52530507541133));
#32608=CARTESIAN_POINT('Ctrl Pts',(-90.160240526977,91.3221651660552,-2.53993846090831));
#32609=CARTESIAN_POINT('Ctrl Pts',(-90.160240526977,91.33564294717,-3.05463415642725));
#32610=CARTESIAN_POINT('Origin',(15.5,89.3363282972189,-3.10698805304299));
#32611=CARTESIAN_POINT('Ctrl Pts',(-88.1631575140448,91.3356429471701,-3.05463415642724));
#32612=CARTESIAN_POINT('Ctrl Pts',(-88.1437388753115,91.3346090634447,-3.01515172986128));
#32613=CARTESIAN_POINT('Ctrl Pts',(-88.1249575704711,91.3323958610896,-2.9769969154524));
#32614=CARTESIAN_POINT('Ctrl Pts',(-88.1067878762952,91.3292388535205,-2.94011120913768));
#32615=CARTESIAN_POINT('Ctrl Pts',(-88.0875943147925,91.3259039476957,-2.90114698299996));
#32616=CARTESIAN_POINT('Ctrl Pts',(-88.0690830936324,91.3215158493881,-2.8635986371947));
#32617=CARTESIAN_POINT('Ctrl Pts',(-88.051213122599,91.3162986983624,-2.82737669954834));
#32618=CARTESIAN_POINT('Ctrl Pts',(-88.031952466853,91.3106755359246,-2.78833588240548));
#32619=CARTESIAN_POINT('Ctrl Pts',(-88.0134366077622,91.3040893971238,-2.75083565790192));
#32620=CARTESIAN_POINT('Ctrl Pts',(-87.9956041968583,91.2967593276276,-2.71474546946487));
#32621=CARTESIAN_POINT('Ctrl Pts',(-87.9777717859543,91.2894292581315,-2.67865528102781));
#32622=CARTESIAN_POINT('Ctrl Pts',(-87.9606225960696,91.2813546823903,-2.64397468152946));
#32623=CARTESIAN_POINT('Ctrl Pts',(-87.9440888167745,91.2726999096245,-2.61056140010335));
#32624=CARTESIAN_POINT('Ctrl Pts',(-87.9323748229893,91.2665681019729,-2.58688847185241));
#32625=CARTESIAN_POINT('Ctrl Pts',(-87.9209719729238,91.2601395767133,-2.56385599632874));
#32626=CARTESIAN_POINT('Ctrl Pts',(-87.9100706707099,91.2536076016705,-2.54185614790691));
#32627=CARTESIAN_POINT('Ctrl Pts',(-87.8982204941707,91.2465070685518,-2.51794138226519));
#32628=CARTESIAN_POINT('Ctrl Pts',(-87.8869631251989,91.2392846523823,-2.49524718590964));
#32629=CARTESIAN_POINT('Ctrl Pts',(-87.8765292284133,91.2322466858557,-2.47425246680312));
#32630=CARTESIAN_POINT('Ctrl Pts',(-87.8707794994819,91.2283683266398,-2.46268306504161));
#32631=CARTESIAN_POINT('Ctrl Pts',(-87.8652795750319,91.2245469546348,-2.45162927234923));
#32632=CARTESIAN_POINT('Ctrl Pts',(-87.8600663933901,91.2208392893851,-2.44116808911586));
#32633=CARTESIAN_POINT('Ctrl Pts',(-87.8536454441301,91.2162726481137,-2.42828330370944));
#32634=CARTESIAN_POINT('Ctrl Pts',(-87.8476686272685,91.2118859405021,-2.41630370836088));
#32635=CARTESIAN_POINT('Ctrl Pts',(-87.8418249708505,91.2074813462111,-2.40459113850582));
#32636=CARTESIAN_POINT('Ctrl Pts',(-87.8359484678877,91.2030519941841,-2.39281273359434));
#32637=CARTESIAN_POINT('Ctrl Pts',(-87.8302065876679,91.1986042369288,-2.3813043081609));
#32638=CARTESIAN_POINT('Ctrl Pts',(-87.8242917275805,91.1938881155971,-2.36943409212277));
#32639=CARTESIAN_POINT('Ctrl Pts',(-87.8187380287957,91.1894599605907,-2.35828867136697));
#32640=CARTESIAN_POINT('Ctrl Pts',(-87.8130317489078,91.1847951587692,-2.34682418338952));
#32641=CARTESIAN_POINT('Ctrl Pts',(-87.8069266079679,91.179646921772,-2.3345337442642));
#32642=CARTESIAN_POINT('Ctrl Pts',(-87.8024602267706,91.1758805895693,-2.32554234066567));
#32643=CARTESIAN_POINT('Ctrl Pts',(-87.7977804991931,91.1718548453261,-2.31610913272457));
#32644=CARTESIAN_POINT('Ctrl Pts',(-87.7927948247361,91.1674571279853,-2.30604278720606));
#32645=CARTESIAN_POINT('Ctrl Pts',(-87.7855426688824,91.1610602138203,-2.29140029355569));
#32646=CARTESIAN_POINT('Ctrl Pts',(-87.7776191249323,91.1538708669336,-2.27542144735856));
#32647=CARTESIAN_POINT('Ctrl Pts',(-87.7693038340221,91.1460389779432,-2.25867173008333));
#32648=CARTESIAN_POINT('Ctrl Pts',(-87.7613765745803,91.1385725625627,-2.24270363517829));
#32649=CARTESIAN_POINT('Ctrl Pts',(-87.7530934703918,91.1305217435302,-2.22603537666887));
#32650=CARTESIAN_POINT('Ctrl Pts',(-87.7446894318876,91.1220584267153,-2.20914133599122));
#32651=CARTESIAN_POINT('Ctrl Pts',(-87.7364718898157,91.1137829217947,-2.19262219582243));
#32652=CARTESIAN_POINT('Ctrl Pts',(-87.7281388555551,91.1051129658693,-2.17588748146723));
#32653=CARTESIAN_POINT('Ctrl Pts',(-87.7199003067844,91.0962539448722,-2.15936002210368));
#32654=CARTESIAN_POINT('Ctrl Pts',(-87.7133802426886,91.0892428332876,-2.14628003709792));
#32655=CARTESIAN_POINT('Ctrl Pts',(-87.7069191765078,91.0821142410179,-2.13332947390988));
#32656=CARTESIAN_POINT('Ctrl Pts',(-87.7006161344041,91.0749898513774,-2.12070703360749));
#32657=CARTESIAN_POINT('Ctrl Pts',(-87.6883722067441,91.0611504211556,-2.09618740587681));
#32658=CARTESIAN_POINT('Ctrl Pts',(-87.6767548856304,91.0473263979837,-2.07288389794576));
#32659=CARTESIAN_POINT('Ctrl Pts',(-87.6656074922383,91.0334765987262,-2.05051355319728));
#32660=CARTESIAN_POINT('Ctrl Pts',(-87.6540756388153,91.0191491367483,-2.02737168248445));
#32661=CARTESIAN_POINT('Ctrl Pts',(-87.6430465396908,91.0047937960833,-2.00522828595273));
#32662=CARTESIAN_POINT('Ctrl Pts',(-87.6323517345556,90.9903156563341,-1.98379577462181));
#32663=CARTESIAN_POINT('Ctrl Pts',(-87.6272466809053,90.9834046673782,-1.97356518894776));
#32664=CARTESIAN_POINT('Ctrl Pts',(-87.6222178830674,90.9764650181173,-1.96349696507062));
#32665=CARTESIAN_POINT('Ctrl Pts',(-87.6172475349483,90.9694828725496,-1.95356195914861));
#32666=CARTESIAN_POINT('Ctrl Pts',(-87.6052333875401,90.9526058804225,-1.92954741876078));
#32667=CARTESIAN_POINT('Ctrl Pts',(-87.5935863102187,90.935495026799,-1.90632663528087));
#32668=CARTESIAN_POINT('Ctrl Pts',(-87.5821998894747,90.9180321985259,-1.88366798073439));
#32669=CARTESIAN_POINT('Ctrl Pts',(-87.5742494260966,90.9058389395743,-1.86784678395798));
#32670=CARTESIAN_POINT('Ctrl Pts',(-87.5664263346313,90.893473130849,-1.85230011847146));
#32671=CARTESIAN_POINT('Ctrl Pts',(-87.5586989017707,90.8808824577271,-1.8369568403344));
#32672=CARTESIAN_POINT('Ctrl Pts',(-87.5476801993372,90.8629291628784,-1.81507855045481));
#32673=CARTESIAN_POINT('Ctrl Pts',(-87.5368551912815,90.8445201571877,-1.79361234208402));
#32674=CARTESIAN_POINT('Ctrl Pts',(-87.5261425972085,90.8254830863006,-1.77236948704851));
#32675=CARTESIAN_POINT('Ctrl Pts',(-87.5155961663241,90.8067412996723,-1.75145613021881));
#32676=CARTESIAN_POINT('Ctrl Pts',(-87.5051585755593,90.7873905073369,-1.73075901510927));
#32677=CARTESIAN_POINT('Ctrl Pts',(-87.4947702671053,90.7672327223708,-1.71013047304036));
#32678=CARTESIAN_POINT('Ctrl Pts',(-87.4888104693082,90.7556681521649,-1.69829582834092));
#32679=CARTESIAN_POINT('Ctrl Pts',(-87.4828672304768,90.743837377165,-1.68648436538971));
#32680=CARTESIAN_POINT('Ctrl Pts',(-87.4769323214799,90.7316983747619,-1.67467369203237));
#32681=CARTESIAN_POINT('Ctrl Pts',(-87.4657545863452,90.7088359258626,-1.65242961404888));
#32682=CARTESIAN_POINT('Ctrl Pts',(-87.4545530528853,90.6848704555357,-1.63018758683496));
#32683=CARTESIAN_POINT('Ctrl Pts',(-87.4434720143188,90.6599786350113,-1.60823319593016));
#32684=CARTESIAN_POINT('Ctrl Pts',(-87.4327675951435,90.6359328310617,-1.58702498502356));
#32685=CARTESIAN_POINT('Ctrl Pts',(-87.422175732068,90.6110229452817,-1.56608541593473));
#32686=CARTESIAN_POINT('Ctrl Pts',(-87.4118118338554,90.5854453432003,-1.54563998483603));
#32687=CARTESIAN_POINT('Ctrl Pts',(-87.4015038571697,90.5600057527564,-1.52530487320412));
#32688=CARTESIAN_POINT('Ctrl Pts',(-87.391421533867,90.53390592339,-1.50545886351409));
#32689=CARTESIAN_POINT('Ctrl Pts',(-87.3816616699038,90.5073717562441,-1.48628769843837));
#32690=CARTESIAN_POINT('Ctrl Pts',(-87.3719182633063,90.48088233178,-1.4671488603369));
#32691=CARTESIAN_POINT('Ctrl Pts',(-87.3624963392453,90.4539603800179,-1.448682800724));
#32692=CARTESIAN_POINT('Ctrl Pts',(-87.3534735738566,90.4268585620283,-1.4310345120065));
#32693=CARTESIAN_POINT('Ctrl Pts',(-87.3524011275206,90.4236372386146,-1.42893683554512));
#32694=CARTESIAN_POINT('Ctrl Pts',(-87.3513342976864,90.4204134028296,-1.42685066412278));
#32695=CARTESIAN_POINT('Ctrl Pts',(-87.3502731962618,90.4171875014459,-1.42477620192825));
#32696=CARTESIAN_POINT('Ctrl Pts',(-87.3377778431172,90.379199825562,-1.40034768161576));
#32697=CARTESIAN_POINT('Ctrl Pts',(-87.3260747815723,90.3409269586758,-1.37753863954726));
#32698=CARTESIAN_POINT('Ctrl Pts',(-87.3151027794372,90.302354160409,-1.35622487763561));
#32699=CARTESIAN_POINT('Ctrl Pts',(-87.3045499404134,90.2652549577478,-1.33572536481409));
#32700=CARTESIAN_POINT('Ctrl Pts',(-87.2946733781255,90.2278776296175,-1.31660909936144));
#32701=CARTESIAN_POINT('Ctrl Pts',(-87.2854336132946,90.1901797105195,-1.29879686804918));
#32702=CARTESIAN_POINT('Ctrl Pts',(-87.2770559340471,90.1559990706131,-1.28264654784632));
#32703=CARTESIAN_POINT('Ctrl Pts',(-87.2692018555002,90.1215543412313,-1.26756847015282));
#32704=CARTESIAN_POINT('Ctrl Pts',(-87.2618424820323,90.0868046682375,-1.25350491323818));
#32705=CARTESIAN_POINT('Ctrl Pts',(-87.2548644894793,90.0538558091491,-1.24017016458759));
#32706=CARTESIAN_POINT('Ctrl Pts',(-87.2483302635367,90.0206224464992,-1.22774576118098));
#32707=CARTESIAN_POINT('Ctrl Pts',(-87.2422425324337,89.9871688037404,-1.21623557217033));
#32708=CARTESIAN_POINT('Ctrl Pts',(-87.230441037934,89.922316566621,-1.19392226200589));
#32709=CARTESIAN_POINT('Ctrl Pts',(-87.2203192284712,89.8566391512687,-1.17504807625457));
#32710=CARTESIAN_POINT('Ctrl Pts',(-87.2118824228256,89.7906073115409,-1.1596115094753));
#32711=CARTESIAN_POINT('Ctrl Pts',(-87.2035693560324,89.7255439312532,-1.1444013439122));
#32712=CARTESIAN_POINT('Ctrl Pts',(-87.1968922144242,89.660137013073,-1.13252865601087));
#32713=CARTESIAN_POINT('Ctrl Pts',(-87.1918349214983,89.5948211081931,-1.12394935711619));
#32714=CARTESIAN_POINT('Ctrl Pts',(-87.1868800609718,89.5308281373322,-1.11554382671463));
#32715=CARTESIAN_POINT('Ctrl Pts',(-87.1834800462788,89.4669229592624,-1.11029951372594));
#32716=CARTESIAN_POINT('Ctrl Pts',(-87.1815997951495,89.4034917264194,-1.10813492739731));
#32717=CARTESIAN_POINT('Ctrl Pts',(-87.1809342537602,89.3810393474925,-1.10736874155648));
#32718=CARTESIAN_POINT('Ctrl Pts',(-87.1804589427512,89.3586461107057,-1.1069880530614));
#32719=CARTESIAN_POINT('Ctrl Pts',(-87.1801717081606,89.3363282988687,-1.10698805304299));
#32720=CARTESIAN_POINT('Origin',(-87.6830802108533,89.8164056004104,-21.4404006053969));
#32721=CARTESIAN_POINT('',(-86.1902502672123,89.36157197153,-2.07100501897685));
#32722=CARTESIAN_POINT('Ctrl Pts',(-86.1902502672123,89.36157197153,-2.07100501897685));
#32723=CARTESIAN_POINT('Ctrl Pts',(-86.1919799002491,89.4285089121325,-2.07015987256359));
#32724=CARTESIAN_POINT('Ctrl Pts',(-86.1971084194865,89.4960257841138,-2.07108317270992));
#32725=CARTESIAN_POINT('Ctrl Pts',(-86.2057266462469,89.5637081218645,-2.07383343286061));
#32726=CARTESIAN_POINT('Ctrl Pts',(-86.2145668238527,89.6331335272438,-2.07665452226453));
#32727=CARTESIAN_POINT('Ctrl Pts',(-86.2270789078882,89.702732738676,-2.08139796574617));
#32728=CARTESIAN_POINT('Ctrl Pts',(-86.2433221592022,89.7720246570707,-2.08810745962815));
#32729=CARTESIAN_POINT('Ctrl Pts',(-86.2598442158211,89.8425059281427,-2.09493211779909));
#32730=CARTESIAN_POINT('Ctrl Pts',(-86.2802266877479,89.9126688168423,-2.10379094220849));
#32731=CARTESIAN_POINT('Ctrl Pts',(-86.3044908689392,89.9819782682015,-2.11470911818765));
#32732=CARTESIAN_POINT('Ctrl Pts',(-86.3181862517632,90.0210984619639,-2.1208716422224));
#32733=CARTESIAN_POINT('Ctrl Pts',(-86.3331177735816,90.0599468887668,-2.12768997105301));
#32734=CARTESIAN_POINT('Ctrl Pts',(-86.3492827757562,90.0984224367739,-2.13516535721319));
#32735=CARTESIAN_POINT('Ctrl Pts',(-86.3654477779308,90.136897984781,-2.14264074337336));
#32736=CARTESIAN_POINT('Ctrl Pts',(-86.3828423449504,90.1749975519465,-2.15077121335135));
#32737=CARTESIAN_POINT('Ctrl Pts',(-86.401516771989,90.2127201935101,-2.15958318527144));
#32738=CARTESIAN_POINT('Ctrl Pts',(-86.4233304036121,90.2567840785876,-2.16987646543152));
#32739=CARTESIAN_POINT('Ctrl Pts',(-86.4468899353872,90.300334696386,-2.18109938152148));
#32740=CARTESIAN_POINT('Ctrl Pts',(-86.4722613294247,90.3433586989878,-2.19328689798769));
#32741=CARTESIAN_POINT('Ctrl Pts',(-86.4912429609383,90.3755471456461,-2.20240499951119));
#32742=CARTESIAN_POINT('Ctrl Pts',(-86.5112395114885,90.4074402943851,-2.21206343247268));
#32743=CARTESIAN_POINT('Ctrl Pts',(-86.5322904412368,90.4390190393936,-2.22228340467379));
#32744=CARTESIAN_POINT('Ctrl Pts',(-86.5510746992683,90.4671975237476,-2.23140293512662));
#32745=CARTESIAN_POINT('Ctrl Pts',(-86.5707050533617,90.4951265000171,-2.24097295740557));
#32746=CARTESIAN_POINT('Ctrl Pts',(-86.5910330963226,90.522559568048,-2.25091873011999));
#32747=CARTESIAN_POINT('Ctrl Pts',(-86.6114218127067,90.5500745159799,-2.26089418813549));
#32748=CARTESIAN_POINT('Ctrl Pts',(-86.6325121626993,90.577090229108,-2.27124752976881));
#32749=CARTESIAN_POINT('Ctrl Pts',(-86.6541153985348,90.6033869611732,-2.28188273024593));
#32750=CARTESIAN_POINT('Ctrl Pts',(-86.6759765905073,90.6299976926536,-2.29264492166331));
#32751=CARTESIAN_POINT('Ctrl Pts',(-86.6983627199023,90.6558718197296,-2.30369560992474));
#32752=CARTESIAN_POINT('Ctrl Pts',(-86.7210419974112,90.6808166560996,-2.31491604259668));
#32753=CARTESIAN_POINT('Ctrl Pts',(-86.7419907694295,90.7038581171842,-2.32528031835011));
#32754=CARTESIAN_POINT('Ctrl Pts',(-86.7631890286425,90.7261069672022,-2.33578909485424));
#32755=CARTESIAN_POINT('Ctrl Pts',(-86.7844306834483,90.7474406121617,-2.34633620445912));
#32756=CARTESIAN_POINT('Ctrl Pts',(-86.8054773679151,90.768578442434,-2.35678650552652));
#32757=CARTESIAN_POINT('Ctrl Pts',(-86.8265626859145,90.7888259494005,-2.36731312058501));
#32758=CARTESIAN_POINT('Ctrl Pts',(-86.8478205744705,90.8083878666472,-2.37796548198112));
#32759=CARTESIAN_POINT('Ctrl Pts',(-86.8693598890971,90.828208757568,-2.38875886642396));
#32760=CARTESIAN_POINT('Ctrl Pts',(-86.8910766700517,90.8473260397553,-2.3996814963592));
#32761=CARTESIAN_POINT('Ctrl Pts',(-86.9131451070329,90.8659185832922,-2.41080637547786));
#32762=CARTESIAN_POINT('Ctrl Pts',(-86.9253839541478,90.8762297484201,-2.41697607815422));
#32763=CARTESIAN_POINT('Ctrl Pts',(-86.9377315459463,90.8863788999998,-2.42320835229795));
#32764=CARTESIAN_POINT('Ctrl Pts',(-86.9502216787646,90.8963916315739,-2.42951824213251));
#32765=CARTESIAN_POINT('Ctrl Pts',(-86.9728052536188,90.9144957843713,-2.44092723765516));
#32766=CARTESIAN_POINT('Ctrl Pts',(-86.9958533897136,90.9321563657612,-2.45258900137531));
#32767=CARTESIAN_POINT('Ctrl Pts',(-87.0195790559495,90.9495062467839,-2.4646018684169));
#32768=CARTESIAN_POINT('Ctrl Pts',(-87.0351538317183,90.9608956216431,-2.47248774646363));
#32769=CARTESIAN_POINT('Ctrl Pts',(-87.0510211370795,90.9721502968425,-2.48052529223647));
#32770=CARTESIAN_POINT('Ctrl Pts',(-87.0672468826208,90.983297760884,-2.48874622783635));
#32771=CARTESIAN_POINT('Ctrl Pts',(-87.0931443982191,91.0010899555887,-2.50186746207421));
#32772=CARTESIAN_POINT('Ctrl Pts',(-87.1199392288657,91.0186008429088,-2.51542522965106));
#32773=CARTESIAN_POINT('Ctrl Pts',(-87.1479049876489,91.0358925757566,-2.52960862197383));
#32774=CARTESIAN_POINT('Ctrl Pts',(-87.1737983452353,91.0519029055813,-2.54274095469716));
#32775=CARTESIAN_POINT('Ctrl Pts',(-87.2006958723906,91.0677252790119,-2.55640981177195));
#32776=CARTESIAN_POINT('Ctrl Pts',(-87.2288366923163,91.0833636623277,-2.57076771775801));
#32777=CARTESIAN_POINT('Ctrl Pts',(-87.2310889714461,91.0846152962338,-2.57191686735942));
#32778=CARTESIAN_POINT('Ctrl Pts',(-87.2333492257312,91.0858657259134,-2.57307043133374));
#32779=CARTESIAN_POINT('Ctrl Pts',(-87.2356175834333,91.087114939712,-2.57422848803628));
#32780=CARTESIAN_POINT('Ctrl Pts',(-87.2521608857152,91.0962255493243,-2.58267428213312));
#32781=CARTESIAN_POINT('Ctrl Pts',(-87.2691446975161,91.1052713392115,-2.59134917506952));
#32782=CARTESIAN_POINT('Ctrl Pts',(-87.2861699466272,91.114028087573,-2.60005002954605));
#32783=CARTESIAN_POINT('Ctrl Pts',(-87.3034080667124,91.1228943237631,-2.60885967299575));
#32784=CARTESIAN_POINT('Ctrl Pts',(-87.3206884345594,91.1314641314247,-2.61769581992726));
#32785=CARTESIAN_POINT('Ctrl Pts',(-87.3375738035582,91.1395522496609,-2.62633428952443));
#32786=CARTESIAN_POINT('Ctrl Pts',(-87.3555590944093,91.1481672321896,-2.63553547359242));
#32787=CARTESIAN_POINT('Ctrl Pts',(-87.3730959438608,91.1562356526144,-2.64451224211763));
#32788=CARTESIAN_POINT('Ctrl Pts',(-87.3896339249707,91.1635896282067,-2.65298048896958));
#32789=CARTESIAN_POINT('Ctrl Pts',(-87.3989826264814,91.1677467331323,-2.65776747666848));
#32790=CARTESIAN_POINT('Ctrl Pts',(-87.4080117712033,91.1716765645924,-2.66239174206339));
#32791=CARTESIAN_POINT('Ctrl Pts',(-87.4166198501594,91.1753555253188,-2.6668006498772));
#32792=CARTESIAN_POINT('Ctrl Pts',(-87.4306414428513,91.1813481386646,-2.67398226495032));
#32793=CARTESIAN_POINT('Ctrl Pts',(-87.4435417302172,91.1866801905724,-2.68061126345644));
#32794=CARTESIAN_POINT('Ctrl Pts',(-87.4558170380857,91.1916258388831,-2.68693311972782));
#32795=CARTESIAN_POINT('Ctrl Pts',(-87.4685964267739,91.196774578349,-2.69351458060757));
#32796=CARTESIAN_POINT('Ctrl Pts',(-87.4806988087464,91.2015040786934,-2.69976340223975));
#32797=CARTESIAN_POINT('Ctrl Pts',(-87.4927054605251,91.2060709572615,-2.70597079597159));
#32798=CARTESIAN_POINT('Ctrl Pts',(-87.5047084213236,91.2106364319195,-2.71217628148058));
#32799=CARTESIAN_POINT('Ctrl Pts',(-87.5166159148916,91.2150392628038,-2.7183404992906));
#32800=CARTESIAN_POINT('Ctrl Pts',(-87.5290250695404,91.2194892607862,-2.72476529790137));
#32801=CARTESIAN_POINT('Ctrl Pts',(-87.5367127303853,91.2222461025064,-2.72874555877443));
#32802=CARTESIAN_POINT('Ctrl Pts',(-87.5445932255611,91.2250201892769,-2.73282602597071));
#32803=CARTESIAN_POINT('Ctrl Pts',(-87.5528114206114,91.2278519321659,-2.7370804227188));
#32804=CARTESIAN_POINT('Ctrl Pts',(-87.5727433117775,91.2347198624997,-2.74739876785912));
#32805=CARTESIAN_POINT('Ctrl Pts',(-87.5946450147782,91.2419128913376,-2.75872415207518));
#32806=CARTESIAN_POINT('Ctrl Pts',(-87.6180441821235,91.2490935933585,-2.77082668405347));
#32807=CARTESIAN_POINT('Ctrl Pts',(-87.6394308408119,91.2556566996861,-2.78188830504475));
#32808=CARTESIAN_POINT('Ctrl Pts',(-87.6620682582607,91.2622089538452,-2.79359909564719));
#32809=CARTESIAN_POINT('Ctrl Pts',(-87.6855770219906,91.2685311111025,-2.80577124708969));
#32810=CARTESIAN_POINT('Ctrl Pts',(-87.697642692358,91.2717759038255,-2.81201849890843));
#32811=CARTESIAN_POINT('Ctrl Pts',(-87.7099375893469,91.2749607821912,-2.81838707687655));
#32812=CARTESIAN_POINT('Ctrl Pts',(-87.7224086000265,91.2780610710097,-2.82485030187622));
#32813=CARTESIAN_POINT('Ctrl Pts',(-87.7554777040058,91.2862820384949,-2.84198869306581));
#32814=CARTESIAN_POINT('Ctrl Pts',(-87.7897778684945,91.2939124015865,-2.85978857306799));
#32815=CARTESIAN_POINT('Ctrl Pts',(-87.8254303826586,91.3007854790923,-2.87831795546656));
#32816=CARTESIAN_POINT('Ctrl Pts',(-87.8599090851358,91.3074322696478,-2.89623728255426));
#32817=CARTESIAN_POINT('Ctrl Pts',(-87.8956528649001,91.3133710193813,-2.91483902461103));
#32818=CARTESIAN_POINT('Ctrl Pts',(-87.9327598090553,91.3184061171152,-2.9341797770389));
#32819=CARTESIAN_POINT('Ctrl Pts',(-87.9685318396521,91.3232600783966,-2.95282475046276));
#32820=CARTESIAN_POINT('Ctrl Pts',(-88.005571026662,91.3272743987155,-2.97215667598904));
#32821=CARTESIAN_POINT('Ctrl Pts',(-88.0439498488415,91.330228863048,-2.99221935480861));
#32822=CARTESIAN_POINT('Ctrl Pts',(-88.0823286710209,91.3331833273804,-3.01228203362819));
#32823=CARTESIAN_POINT('Ctrl Pts',(-88.1220476086466,91.3350784192549,-3.03307570511408));
#32824=CARTESIAN_POINT('Ctrl Pts',(-88.1631575140448,91.3356429471701,-3.05463415642724));
#32825=CARTESIAN_POINT('Ctrl Pts',(-87.2543191904899,92.2444812707249,-37.7617694830788));
#32826=CARTESIAN_POINT('Ctrl Pts',(-86.7311280489057,92.2441227630867,-37.7480786287324));
#32827=CARTESIAN_POINT('Ctrl Pts',(-85.6889031746488,91.8105826366148,-37.7321396576666));
#32828=CARTESIAN_POINT('Ctrl Pts',(-85.2553630481769,90.768357762358,-37.7480786287324));
#32829=CARTESIAN_POINT('Ctrl Pts',(-85.2550045405388,90.2451666207738,-37.7617694830788));
#32830=CARTESIAN_POINT('Origin',(-88.1895895832767,89.309896227987,-2.09758805304303));
#32831=CARTESIAN_POINT('Ctrl Pts',(-75.2584312907832,90.5511720694203,-47.5));
#32832=CARTESIAN_POINT('Ctrl Pts',(-77.4650261308046,90.5511720694203,-47.5));
#32833=CARTESIAN_POINT('Ctrl Pts',(-81.1300004243623,90.5113705218143,-46.2333668494077));
#32834=CARTESIAN_POINT('Ctrl Pts',(-84.478413552828,90.3830916667811,-42.1510569876519));
#32835=CARTESIAN_POINT('Ctrl Pts',(-85.2164965944963,90.2913761560247,-39.2323286131326));
#32836=CARTESIAN_POINT('Ctrl Pts',(-85.2550045405387,90.2451666207738,-37.7617694830788));
#32837=CARTESIAN_POINT('Ctrl Pts',(-75.2584312907832,91.1395973600927,-47.5));
#32838=CARTESIAN_POINT('Ctrl Pts',(-77.4670951911264,91.1395973600927,-47.5));
#32839=CARTESIAN_POINT('Ctrl Pts',(-81.1392252850698,91.1009206499792,-46.2267296120393));
#32840=CARTESIAN_POINT('Ctrl Pts',(-84.4840025353404,90.9766701096404,-42.1376317328218));
#32841=CARTESIAN_POINT('Ctrl Pts',(-85.219301957833,90.887811901897,-39.2158889581178));
#32842=CARTESIAN_POINT('Ctrl Pts',(-85.2554142635537,90.8430993540129,-37.7461227923973));
#32843=CARTESIAN_POINT('Ctrl Pts',(-75.2584312907832,92.1589999410684,-47.9846092184166));
#32844=CARTESIAN_POINT('Ctrl Pts',(-77.5815873059841,92.1589999410684,-47.9846092184166));
#32845=CARTESIAN_POINT('Ctrl Pts',(-81.4387359100009,92.1224372066138,-46.6481163053899));
#32846=CARTESIAN_POINT('Ctrl Pts',(-84.9531426784777,92.0046542490965,-42.3462380271908));
#32847=CARTESIAN_POINT('Ctrl Pts',(-85.720871688066,91.920595181197,-39.2771107135351));
#32848=CARTESIAN_POINT('Ctrl Pts',(-85.757663653379,91.8782650349883,-37.7321678881943));
#32849=CARTESIAN_POINT('Ctrl Pts',(-75.2584312907832,92.5389343355587,-49.0064783643681));
#32850=CARTESIAN_POINT('Ctrl Pts',(-77.809159743246,92.5389343355587,-49.0064783643681));
#32851=CARTESIAN_POINT('Ctrl Pts',(-82.0449037733496,92.5005286834595,-47.5417127765431));
#32852=CARTESIAN_POINT('Ctrl Pts',(-85.9122667599928,92.3769702085664,-42.821571277986));
#32853=CARTESIAN_POINT('Ctrl Pts',(-86.7624698449403,92.2886427914275,-39.4489735861607));
#32854=CARTESIAN_POINT('Ctrl Pts',(-86.8058696405605,92.2441739784637,-37.7500344650676));
#32855=CARTESIAN_POINT('Ctrl Pts',(-75.2584312907832,92.5504867193714,-49.4476461033843));
#32856=CARTESIAN_POINT('Ctrl Pts',(-77.9063450988089,92.5504867193714,-49.4476461033843));
#32857=CARTESIAN_POINT('Ctrl Pts',(-82.3043142510782,92.5106851717654,-47.9276863226735));
#32858=CARTESIAN_POINT('Ctrl Pts',(-86.322410005237,92.3824063167322,-43.0289144885666));
#32859=CARTESIAN_POINT('Ctrl Pts',(-87.2081096552389,92.2906908059759,-39.5264404391433));
#32860=CARTESIAN_POINT('Ctrl Pts',(-87.2543191904899,92.2444812707249,-37.7617694830788));
#32861=CARTESIAN_POINT('Ctrl Pts',(-88.1631575140448,91.3356429471701,-3.05463415642724));
#32862=CARTESIAN_POINT('Ctrl Pts',(-87.7276675876765,91.3296627285863,-2.8262588224525));
#32863=CARTESIAN_POINT('Ctrl Pts',(-87.0043735590609,91.0664431895442,-2.45358865583328));
#32864=CARTESIAN_POINT('Ctrl Pts',(-86.3435308501919,90.2412106490476,-2.12840787985452));
#32865=CARTESIAN_POINT('Ctrl Pts',(-86.1978501323124,89.6556873751854,-2.06729151524862));
#32866=CARTESIAN_POINT('Ctrl Pts',(-86.1902502672123,89.36157197153,-2.07100501897685));
#32867=CARTESIAN_POINT('Ctrl Pts',(-88.1631575140448,91.3356429471701,-3.05463415642724));
#32868=CARTESIAN_POINT('Ctrl Pts',(-87.7692886224038,91.328601363782,-2.78572693582282));
#32869=CARTESIAN_POINT('Ctrl Pts',(-87.1142765354439,91.1191475971964,-2.34480471055171));
#32870=CARTESIAN_POINT('Ctrl Pts',(-86.4014231842208,90.3524676497433,-1.89032942158983));
#32871=CARTESIAN_POINT('Ctrl Pts',(-86.2078572067391,89.6977570479582,-1.77753675760087));
#32872=CARTESIAN_POINT('Ctrl Pts',(-86.1980654567346,89.3613726790949,-1.77978714944623));
#32873=CARTESIAN_POINT('Ctrl Pts',(-88.1631575140448,91.3356429471701,-3.05463415642724));
#32874=CARTESIAN_POINT('Ctrl Pts',(-87.8421254331765,91.3267439753744,-2.71479613422089));
#32875=CARTESIAN_POINT('Ctrl Pts',(-87.308171569064,91.1549414363569,-2.15334405073251));
#32876=CARTESIAN_POINT('Ctrl Pts',(-86.6640965961536,90.4396432399676,-1.48178626750334));
#32877=CARTESIAN_POINT('Ctrl Pts',(-86.4614207085451,89.7274876819464,-1.28282841731937));
#32878=CARTESIAN_POINT('Ctrl Pts',(-86.4514440921898,89.3549113510914,-1.28187054924038));
#32879=CARTESIAN_POINT('Ctrl Pts',(-88.1631575140448,91.3356429471701,-3.05463415642724));
#32880=CARTESIAN_POINT('Ctrl Pts',(-87.9149622439492,91.3248865869668,-2.64386533261895));
#32881=CARTESIAN_POINT('Ctrl Pts',(-87.5023583873512,91.0955176026836,-1.9656473978515));
#32882=CARTESIAN_POINT('Ctrl Pts',(-87.0788762189177,90.3062539188069,-1.27547122221535));
#32883=CARTESIAN_POINT('Ctrl Pts',(-86.9673853444448,89.6674021890502,-1.10782368975857));
#32884=CARTESIAN_POINT('Ctrl Pts',(-86.9617506266305,89.3418981857608,-1.10698805304758));
#32885=CARTESIAN_POINT('Ctrl Pts',(-88.1631575140448,91.3356429471701,-3.05463415642724));
#32886=CARTESIAN_POINT('Ctrl Pts',(-87.9461780199947,91.3240905633635,-2.61346641764669));
#32887=CARTESIAN_POINT('Ctrl Pts',(-87.5858023537025,91.051616358282,-1.88737481367222));
#32888=CARTESIAN_POINT('Ctrl Pts',(-87.2565425753813,90.217928226652,-1.23928803986402));
#32889=CARTESIAN_POINT('Ctrl Pts',(-87.1839582822796,89.6305409440478,-1.10698805328568));
#32890=CARTESIAN_POINT('Ctrl Pts',(-87.1801717081606,89.3363282988687,-1.10698805304299));
#32891=CARTESIAN_POINT('Ctrl Pts',(-86.1902502672123,89.3615719715295,-2.07100501897685));
#32892=CARTESIAN_POINT('Ctrl Pts',(-86.1954737604561,89.3614387688808,-1.87636168104948));
#32893=CARTESIAN_POINT('Ctrl Pts',(-86.2618910091793,89.3597450543888,-1.68469949279915));
#32894=CARTESIAN_POINT('Ctrl Pts',(-86.3736445681061,89.3568952616111,-1.52553589286891));
#32895=CARTESIAN_POINT('Ctrl Pts',(-86.4081922104888,89.3560142729187,-1.47633184797282));
#32896=CARTESIAN_POINT('Ctrl Pts',(-86.4470722327081,89.3550228081288,-1.43023347872591));
#32897=CARTESIAN_POINT('Ctrl Pts',(-86.4898154142357,89.3539328335222,-1.38811208904235));
#32898=CARTESIAN_POINT('Ctrl Pts',(-86.5156749092887,89.3532734021944,-1.36262877616718));
#32899=CARTESIAN_POINT('Ctrl Pts',(-86.5429493932243,89.3525778871085,-1.33860012828006));
#32900=CARTESIAN_POINT('Ctrl Pts',(-86.5715352293928,89.3518489311721,-1.31621935028799));
#32901=CARTESIAN_POINT('Ctrl Pts',(-86.7232355415876,89.3479804823894,-1.19744825720013));
#32902=CARTESIAN_POINT('Ctrl Pts',(-86.9118695989373,89.3431701851337,-1.12508882608253));
#32903=CARTESIAN_POINT('Ctrl Pts',(-87.1045666316783,89.3382562791731,-1.10996225173988));
#32904=CARTESIAN_POINT('Ctrl Pts',(-87.1297234886133,89.3376147621373,-1.10798745710376));
#32905=CARTESIAN_POINT('Ctrl Pts',(-87.154949564595,89.3369714799544,-1.10698805305091));
#32906=CARTESIAN_POINT('Ctrl Pts',(-87.1801717078614,89.3363282980586,-1.10698805304301));
#32907=CARTESIAN_POINT('Ctrl Pts',(-86.1902502672123,89.3615719715295,-2.07100501897687));
#32908=CARTESIAN_POINT('Ctrl Pts',(-86.1898112279965,89.3445811178224,-2.07121954565546));
#32909=CARTESIAN_POINT('Ctrl Pts',(-86.1895887889698,89.3275846658978,-2.07143695222896));
#32910=CARTESIAN_POINT('Ctrl Pts',(-86.1895830224156,89.3105881388947,-2.07165716804927));
#32911=CARTESIAN_POINT('Ctrl Pts',(-86.1980654567286,89.3613726788541,-1.77978714944228));
#32912=CARTESIAN_POINT('Ctrl Pts',(-86.1975636493793,89.3444249834398,-1.77995888510554));
#32913=CARTESIAN_POINT('Ctrl Pts',(-86.197283582297,89.3275447733785,-1.78013366040721));
#32914=CARTESIAN_POINT('Ctrl Pts',(-86.1972122166856,89.3105881388946,-1.78030999320301));
#32915=CARTESIAN_POINT('Ctrl Pts',(-86.4514427968124,89.354911383467,-1.28186895699148));
#32916=CARTESIAN_POINT('Ctrl Pts',(-86.4509642454792,89.3401486525685,-1.28192017560776));
#32917=CARTESIAN_POINT('Ctrl Pts',(-86.4506709354371,89.3253608418187,-1.28197188206312));
#32918=CARTESIAN_POINT('Ctrl Pts',(-86.4505661728559,89.3105881388948,-1.28202448439756));
#32919=CARTESIAN_POINT('Ctrl Pts',(-86.9617506266276,89.3418981849479,-1.10698805304301));
#32920=CARTESIAN_POINT('Ctrl Pts',(-86.9614542396352,89.3314681720558,-1.10698753729026));
#32921=CARTESIAN_POINT('Ctrl Pts',(-86.9612894937895,89.321023188403,-1.10698858338661));
#32922=CARTESIAN_POINT('Ctrl Pts',(-86.9612582836839,89.3105881388952,-1.10698805304303));
#32923=CARTESIAN_POINT('Ctrl Pts',(-87.1801717081606,89.336328298051,-1.10698805304301));
#32924=CARTESIAN_POINT('Ctrl Pts',(-87.1799529602604,89.327750178993,-1.10698805304301));
#32925=CARTESIAN_POINT('Ctrl Pts',(-87.1798435685364,89.3191691964538,-1.10698805304302));
#32926=CARTESIAN_POINT('Ctrl Pts',(-87.1798435685364,89.3105881388955,-1.10698805304303));
#32927=CARTESIAN_POINT('Ctrl Pts',(-91.4377196187991,156.913324168873,8.08146329470033));
#32928=CARTESIAN_POINT('Ctrl Pts',(-91.4377196187991,157.727935631549,8.08146329470033));
#32929=CARTESIAN_POINT('Ctrl Pts',(-91.3874529113015,159.599073148146,6.64201312710217));
#32930=CARTESIAN_POINT('Ctrl Pts',(-91.2405584536332,160.590183701642,2.43550623145494));
#32931=CARTESIAN_POINT('Ctrl Pts',(-91.1502370802217,160.69086398097,-0.15095949441705));
#32932=CARTESIAN_POINT('Ctrl Pts',(-91.4320284193498,156.913324168873,7.91848866578634));
#32933=CARTESIAN_POINT('Ctrl Pts',(-91.4320955975204,157.647977415275,7.92036314283329));
#32934=CARTESIAN_POINT('Ctrl Pts',(-91.3837980973499,159.333585543345,6.50145851226272));
#32935=CARTESIAN_POINT('Ctrl Pts',(-91.2407254195218,160.144105621148,2.35530625695576));
#32936=CARTESIAN_POINT('Ctrl Pts',(-91.1494988885875,160.147141972772,-0.172098537023731));
#32937=CARTESIAN_POINT('Ctrl Pts',(-91.4571422985789,156.913324168873,7.63207595683101));
#32938=CARTESIAN_POINT('Ctrl Pts',(-91.4565107551975,157.508064928933,7.63725758523716));
#32939=CARTESIAN_POINT('Ctrl Pts',(-91.4578535622827,158.867779743716,6.25239009438345));
#32940=CARTESIAN_POINT('Ctrl Pts',(-91.4939819452728,159.360273367214,2.20738938079655));
#32941=CARTESIAN_POINT('Ctrl Pts',(-91.5591466258767,159.202876015707,-0.223160070622626));
#32942=CARTESIAN_POINT('Ctrl Pts',(-91.5422405072607,156.913324168873,7.3584148989445));
#32943=CARTESIAN_POINT('Ctrl Pts',(-91.5395635317808,157.375422645648,7.36644140842232));
#32944=CARTESIAN_POINT('Ctrl Pts',(-91.6801624761513,158.424618392484,6.03365575290109));
#32945=CARTESIAN_POINT('Ctrl Pts',(-92.1374778593056,158.838644069068,2.11462665251039));
#32946=CARTESIAN_POINT('Ctrl Pts',(-92.4589335566585,158.770509250147,-0.271411550178763));
#32947=CARTESIAN_POINT('Ctrl Pts',(-91.58909715561,156.913324168873,7.24544107817311));
#32948=CARTESIAN_POINT('Ctrl Pts',(-91.5853249826551,157.320868058695,7.25453598372735));
#32949=CARTESIAN_POINT('Ctrl Pts',(-91.8023883802847,158.241145574595,5.95086191199218));
#32950=CARTESIAN_POINT('Ctrl Pts',(-92.4574439919921,158.690706371816,2.09115015487277));
#32951=CARTESIAN_POINT('Ctrl Pts',(-92.8625754518397,158.712617036997,-0.287760537179465));
#32952=CARTESIAN_POINT('Ctrl Pts',(-91.1502370822862,160.690863978669,-0.150959435297156));
#32953=CARTESIAN_POINT('Ctrl Pts',(-91.1495911646244,160.215107223448,-0.169456098759235));
#32954=CARTESIAN_POINT('Ctrl Pts',(-91.5044997834072,159.266986657335,-0.218756146499159));
#32955=CARTESIAN_POINT('Ctrl Pts',(-92.3916599004327,158.780157954239,-0.268686664446186));
#32956=CARTESIAN_POINT('Ctrl Pts',(-92.8625754425794,158.712617036496,-0.287760482803741));
#32957=CARTESIAN_POINT('Ctrl Pts',(-92.9158220723077,158.712238209874,-1.22612653954168));
#32958=CARTESIAN_POINT('Ctrl Pts',(-92.9375110967227,158.719702411664,-0.941080173323759));
#32959=CARTESIAN_POINT('Ctrl Pts',(-92.9193825871301,158.715689328943,-0.621329057328525));
#32960=CARTESIAN_POINT('Ctrl Pts',(-92.8625754518397,158.712617036997,-0.287760537179398));
#32961=CARTESIAN_POINT('Ctrl Pts',(-92.3679912591934,158.718283873933,-0.995251943719646));
#32962=CARTESIAN_POINT('Ctrl Pts',(-92.3764867231847,158.751593799993,-0.784008019452822));
#32963=CARTESIAN_POINT('Ctrl Pts',(-92.365843890217,158.773327481687,-0.533986673761966));
#32964=CARTESIAN_POINT('Ctrl Pts',(-92.3243862582648,158.789806654531,-0.265961887845153));
#32965=CARTESIAN_POINT('Ctrl Pts',(-91.4193306185874,159.223906719424,-0.608420040591698));
#32966=CARTESIAN_POINT('Ctrl Pts',(-91.4339726166779,159.271468117509,-0.50968623086481));
#32967=CARTESIAN_POINT('Ctrl Pts',(-91.4534508938175,159.307096335733,-0.374496278802623));
#32968=CARTESIAN_POINT('Ctrl Pts',(-91.4483332662602,159.330289706864,-0.214330701410281));
#32969=CARTESIAN_POINT('Ctrl Pts',(-91.0771728656558,160.265789946375,-0.491406885847807));
#32970=CARTESIAN_POINT('Ctrl Pts',(-91.114978742281,160.286071322458,-0.398947198444373));
#32971=CARTESIAN_POINT('Ctrl Pts',(-91.1434061290848,160.286087113536,-0.287707186873062));
#32972=CARTESIAN_POINT('Ctrl Pts',(-91.149683436496,160.283072474821,-0.16681377637208));
#32973=CARTESIAN_POINT('Ctrl Pts',(-91.0729935125998,160.711552859825,-0.501317068823912));
#32974=CARTESIAN_POINT('Ctrl Pts',(-91.1197242707183,160.720312843719,-0.39050796574829));
#32975=CARTESIAN_POINT('Ctrl Pts',(-91.1460420272663,160.704981270827,-0.271090093381833));
#32976=CARTESIAN_POINT('Ctrl Pts',(-91.1502370802216,160.69086398097,-0.150959494417071));
#32977=CARTESIAN_POINT('',(-91.0729935125999,160.711552859826,-0.501317068823889));
#32978=CARTESIAN_POINT('Ctrl Pts',(-91.0729935125998,160.711552859825,-0.501317068823912));
#32979=CARTESIAN_POINT('Ctrl Pts',(-91.0770301876574,160.712309560763,-0.491745207365823));
#32980=CARTESIAN_POINT('Ctrl Pts',(-91.0811909116712,160.712913837292,-0.481447660898682));
#32981=CARTESIAN_POINT('Ctrl Pts',(-91.0853222976829,160.713320131755,-0.470650058352822));
#32982=CARTESIAN_POINT('Ctrl Pts',(-91.0895578704935,160.713736672299,-0.459580157928987));
#32983=CARTESIAN_POINT('Ctrl Pts',(-91.0937619510502,160.713945000655,-0.447984592415598));
#32984=CARTESIAN_POINT('Ctrl Pts',(-91.0978019507932,160.713942039882,-0.436122155654756));
#32985=CARTESIAN_POINT('Ctrl Pts',(-91.1018115161569,160.713939101414,-0.42434908174582));
#32986=CARTESIAN_POINT('Ctrl Pts',(-91.1056592593993,160.713728697485,-0.41231332555098));
#32987=CARTESIAN_POINT('Ctrl Pts',(-91.1092536012684,160.713347978546,-0.400282070087407));
#32988=CARTESIAN_POINT('Ctrl Pts',(-91.1130936440777,160.712941234536,-0.387428385682433));
#32989=CARTESIAN_POINT('Ctrl Pts',(-91.1166439775119,160.712340829771,-0.374580030539826));
#32990=CARTESIAN_POINT('Ctrl Pts',(-91.1198427333919,160.711627862121,-0.362076379953353));
#32991=CARTESIAN_POINT('Ctrl Pts',(-91.1227003308214,160.710990934953,-0.350906287231159));
#32992=CARTESIAN_POINT('Ctrl Pts',(-91.1252783056861,160.71026529185,-0.340011683315334));
#32993=CARTESIAN_POINT('Ctrl Pts',(-91.1275647608423,160.709521465442,-0.329640166298447));
#32994=CARTESIAN_POINT('Ctrl Pts',(-91.1297610259468,160.708806979536,-0.319677757526739));
#32995=CARTESIAN_POINT('Ctrl Pts',(-91.1316923103713,160.708043632,-0.310207915465595));
#32996=CARTESIAN_POINT('Ctrl Pts',(-91.1334633079782,160.707231023069,-0.300874041505954));
#32997=CARTESIAN_POINT('Ctrl Pts',(-91.1352935449885,160.706391232585,-0.291227951921014));
#32998=CARTESIAN_POINT('Ctrl Pts',(-91.1369526435366,160.705498070023,-0.281726837906437));
#32999=CARTESIAN_POINT('Ctrl Pts',(-91.138507935581,160.704526833508,-0.271966985646393));
#33000=CARTESIAN_POINT('Ctrl Pts',(-91.140007907912,160.703590142611,-0.262554278625817));
#33001=CARTESIAN_POINT('Ctrl Pts',(-91.1414114435035,160.702580138999,-0.25290069704187));
#33002=CARTESIAN_POINT('Ctrl Pts',(-91.142734334679,160.701463205485,-0.242638234921674));
#33003=CARTESIAN_POINT('Ctrl Pts',(-91.1439895093806,160.700403445834,-0.232901090197572));
#33004=CARTESIAN_POINT('Ctrl Pts',(-91.1451724668736,160.699246757943,-0.222615612990565));
#33005=CARTESIAN_POINT('Ctrl Pts',(-91.1462521543374,160.697963272899,-0.211464882332083));
#33006=CARTESIAN_POINT('Ctrl Pts',(-91.1472238293298,160.696808188338,-0.201429676321203));
#33007=CARTESIAN_POINT('Ctrl Pts',(-91.1481119332722,160.695549790707,-0.190693486630551));
#33008=CARTESIAN_POINT('Ctrl Pts',(-91.1488542190882,160.694173915268,-0.179025741784481));
#33009=CARTESIAN_POINT('Ctrl Pts',(-91.1494136671759,160.69313694155,-0.170231962619791));
#33010=CARTESIAN_POINT('Ctrl Pts',(-91.1498896364101,160.692033206972,-0.160908983405938));
#33011=CARTESIAN_POINT('Ctrl Pts',(-91.1502370802216,160.69086398097,-0.150959494417071));
#33012=CARTESIAN_POINT('Ctrl Pts',(-91.0729935125998,160.711552859825,-0.501317068823912));
#33013=CARTESIAN_POINT('Ctrl Pts',(-91.0778694244985,160.191496127467,-0.489755188685123));
#33014=CARTESIAN_POINT('Ctrl Pts',(-91.4823818495657,159.156788380518,-0.633252645427457));
#33015=CARTESIAN_POINT('Ctrl Pts',(-92.4364701108327,158.717528165926,-1.0241112681974));
#33016=CARTESIAN_POINT('Ctrl Pts',(-92.9158220723077,158.712238209874,-1.22612653954168));
#33017=CARTESIAN_POINT('Ctrl Pts',(-91.0729935125999,160.711552859826,-0.501317068823876));
#33018=CARTESIAN_POINT('Ctrl Pts',(-91.0085616459697,160.69947468826,-0.654099468216677));
#33019=CARTESIAN_POINT('Ctrl Pts',(-90.7668871198734,160.674317787365,-0.972320786681708));
#33020=CARTESIAN_POINT('Ctrl Pts',(-90.3813244306139,160.663671702783,-1.10698805298354));
#33021=CARTESIAN_POINT('Ctrl Pts',(-90.1602405269768,160.663671702783,-1.10698805298359));
#33022=CARTESIAN_POINT('Ctrl Pts',(-91.0785659833411,160.117202308558,-0.488103491522405));
#33023=CARTESIAN_POINT('Ctrl Pts',(-91.0164167590197,160.10667066728,-0.641840143264098));
#33024=CARTESIAN_POINT('Ctrl Pts',(-90.7761370407869,160.08464785648,-0.966279957929065));
#33025=CARTESIAN_POINT('Ctrl Pts',(-90.3834171420841,160.07524641211,-1.10698805298354));
#33026=CARTESIAN_POINT('Ctrl Pts',(-90.1602405269768,160.07524641211,-1.10698805298359));
#33027=CARTESIAN_POINT('Ctrl Pts',(-91.5446139095641,159.087985066325,-0.65769566430987));
#33028=CARTESIAN_POINT('Ctrl Pts',(-91.4502718539667,159.079917553475,-0.891240189118682));
#33029=CARTESIAN_POINT('Ctrl Pts',(-91.0889722558045,159.063038064301,-1.38170605411793));
#33030=CARTESIAN_POINT('Ctrl Pts',(-90.4992180007992,159.055855876715,-1.5916120714065));
#33031=CARTESIAN_POINT('Ctrl Pts',(-90.1602405269769,159.055855876715,-1.59161207140658));
#33032=CARTESIAN_POINT('Ctrl Pts',(-92.504948962472,158.716772457918,-1.0529705926751));
#33033=CARTESIAN_POINT('Ctrl Pts',(-92.3403987330646,158.70649806414,-1.44609399213373));
#33034=CARTESIAN_POINT('Ctrl Pts',(-91.7211822991457,158.685039784097,-2.26596788578343));
#33035=CARTESIAN_POINT('Ctrl Pts',(-90.7293917877678,158.675909436644,-2.61346641735159));
#33036=CARTESIAN_POINT('Ctrl Pts',(-90.1602405269772,158.675909436644,-2.61346641735172));
#33037=CARTESIAN_POINT('Ctrl Pts',(-92.9158220723077,158.712238209874,-1.22612653954162));
#33038=CARTESIAN_POINT('Ctrl Pts',(-92.7213036588772,158.700160038309,-1.6873733027398));
#33039=CARTESIAN_POINT('Ctrl Pts',(-91.991693485504,158.675003137414,-2.64807658862869));
#33040=CARTESIAN_POINT('Ctrl Pts',(-90.8276880559669,158.664357052832,-3.0546341563677));
#33041=CARTESIAN_POINT('Ctrl Pts',(-90.1602405269773,158.664357052832,-3.05463415636785));
#33042=CARTESIAN_POINT('',(-90.1602405269769,160.663671702781,-1.10698805298359));
#33043=CARTESIAN_POINT('Ctrl Pts',(-90.1602405269769,160.663671702782,-1.10698805298359));
#33044=CARTESIAN_POINT('Ctrl Pts',(-90.1981126190386,160.663671702782,-1.10698805298358));
#33045=CARTESIAN_POINT('Ctrl Pts',(-90.2366201659592,160.663850285995,-1.10472907102135));
#33046=CARTESIAN_POINT('Ctrl Pts',(-90.275503778248,160.664218777709,-1.10006784825858));
#33047=CARTESIAN_POINT('Ctrl Pts',(-90.3136788548615,160.664580554781,-1.09549156211625));
#33048=CARTESIAN_POINT('Ctrl Pts',(-90.3522165329294,160.66512538765,-1.08859971821471));
#33049=CARTESIAN_POINT('Ctrl Pts',(-90.3908221977979,160.665863163878,-1.07926724419546));
#33050=CARTESIAN_POINT('Ctrl Pts',(-90.4284526609811,160.666582303447,-1.07017051393098));
#33051=CARTESIAN_POINT('Ctrl Pts',(-90.4661477582532,160.667484765243,-1.05875485570997));
#33052=CARTESIAN_POINT('Ctrl Pts',(-90.5035864796099,160.668578848701,-1.04491528612011));
#33053=CARTESIAN_POINT('Ctrl Pts',(-90.5405165001015,160.669658066235,-1.0312637625096));
#33054=CARTESIAN_POINT('Ctrl Pts',(-90.5771971856956,160.670923738174,-1.01525369057481));
#33055=CARTESIAN_POINT('Ctrl Pts',(-90.6132716509182,160.67238292248,-0.996795790860993));
#33056=CARTESIAN_POINT('Ctrl Pts',(-90.6486414835853,160.673813604943,-0.978698424199192));
#33057=CARTESIAN_POINT('Ctrl Pts',(-90.683428605586,160.675430317242,-0.958247879775528));
#33058=CARTESIAN_POINT('Ctrl Pts',(-90.7172481772911,160.677238776021,-0.935371845104536));
#33059=CARTESIAN_POINT('Ctrl Pts',(-90.7368467268272,160.678286783644,-0.922115110140596));
#33060=CARTESIAN_POINT('Ctrl Pts',(-90.7561194411596,160.679399166616,-0.908044061501142));
#33061=CARTESIAN_POINT('Ctrl Pts',(-90.7749836140408,160.680576882325,-0.89314658874856));
#33062=CARTESIAN_POINT('Ctrl Pts',(-90.8068274555896,160.682564936223,-0.867998772048799));
#33063=CARTESIAN_POINT('Ctrl Pts',(-90.8375085439633,160.684739374957,-0.840493287017125));
#33064=CARTESIAN_POINT('Ctrl Pts',(-90.8666977604049,160.687091286187,-0.810742870001636));
#33065=CARTESIAN_POINT('Ctrl Pts',(-90.8955405725352,160.689415286007,-0.781345517369914));
#33066=CARTESIAN_POINT('Ctrl Pts',(-90.9229267734488,160.691912578896,-0.749756100253918));
#33067=CARTESIAN_POINT('Ctrl Pts',(-90.9485053817452,160.694571628606,-0.716120546004934));
#33068=CARTESIAN_POINT('Ctrl Pts',(-90.9736102481619,160.697181430008,-0.683107956481541));
#33069=CARTESIAN_POINT('Ctrl Pts',(-90.9969738760831,160.699947055714,-0.648124272991607));
#33070=CARTESIAN_POINT('Ctrl Pts',(-91.0182315027467,160.702854671307,-0.611344493502652));
#33071=CARTESIAN_POINT('Ctrl Pts',(-91.0385192854275,160.705629631758,-0.576242730491732));
#33072=CARTESIAN_POINT('Ctrl Pts',(-91.0568887183854,160.708533911629,-0.5395051460984));
#33073=CARTESIAN_POINT('Ctrl Pts',(-91.0729935125999,160.711552859825,-0.501317068823854));
#33074=CARTESIAN_POINT('Ctrl Pts',(-90.1602405269769,158.664357052831,-3.05463415640171));
#33075=CARTESIAN_POINT('Ctrl Pts',(-90.1602405269769,158.677834833946,-2.53993846088305));
#33076=CARTESIAN_POINT('Ctrl Pts',(-90.1602405269769,159.122864362502,-1.52530507538662));
#33077=CARTESIAN_POINT('Ctrl Pts',(-90.1602405269769,160.148799573443,-1.10698805301771));
#33078=CARTESIAN_POINT('Ctrl Pts',(-90.1602405269769,160.663671702781,-1.10698805301745));
#33079=CARTESIAN_POINT('Origin',(-90.5,160.663671702782,-3.10698805301745));
#33080=CARTESIAN_POINT('',(-87.1801717080997,160.663671701746,-1.10698805301745));
#33081=CARTESIAN_POINT('Ctrl Pts',(-87.1801717081612,160.663671701131,-1.10698805301745));
#33082=CARTESIAN_POINT('Ctrl Pts',(-87.180981083546,160.60078412376,-1.10698805306937));
#33083=CARTESIAN_POINT('Ctrl Pts',(-87.1832853677131,160.537295437517,-1.11001387991406));
#33084=CARTESIAN_POINT('Ctrl Pts',(-87.1871264018383,160.473579435841,-1.11616045246034));
#33085=CARTESIAN_POINT('Ctrl Pts',(-87.1910624197529,160.408287820129,-1.12245902176914));
#33086=CARTESIAN_POINT('Ctrl Pts',(-87.1966122026437,160.342757910875,-1.13203474540172));
#33087=CARTESIAN_POINT('Ctrl Pts',(-87.2037993132939,160.277418718246,-1.14494679863259));
#33088=CARTESIAN_POINT('Ctrl Pts',(-87.2110893314843,160.211143976421,-1.15804373111481));
#33089=CARTESIAN_POINT('Ctrl Pts',(-87.2200639199797,160.145066017678,-1.17457327255529));
#33090=CARTESIAN_POINT('Ctrl Pts',(-87.2307252107539,160.079652294513,-1.19455200137911));
#33091=CARTESIAN_POINT('Ctrl Pts',(-87.2381922098086,160.033837559751,-1.20854478634318));
#33092=CARTESIAN_POINT('Ctrl Pts',(-87.2464861262582,159.988349090016,-1.22422857535698));
#33093=CARTESIAN_POINT('Ctrl Pts',(-87.2556012516116,159.943350731812,-1.24159604429706));
#33094=CARTESIAN_POINT('Ctrl Pts',(-87.2604735231895,159.919297938984,-1.25087940815815));
#33095=CARTESIAN_POINT('Ctrl Pts',(-87.2655787714399,159.895391731286,-1.26064062887198));
#33096=CARTESIAN_POINT('Ctrl Pts',(-87.270923253758,159.871624211886,-1.27089223105737));
#33097=CARTESIAN_POINT('Ctrl Pts',(-87.2755773163691,159.850927067278,-1.27981949390463));
#33098=CARTESIAN_POINT('Ctrl Pts',(-87.2804131787681,159.830333410206,-1.28911935967535));
#33099=CARTESIAN_POINT('Ctrl Pts',(-87.2854375883486,159.809834970109,-1.29880534016192));
#33100=CARTESIAN_POINT('Ctrl Pts',(-87.2950401515064,159.770658712178,-1.31731701558904));
#33101=CARTESIAN_POINT('Ctrl Pts',(-87.3053303563745,159.731828400718,-1.33723683771492));
#33102=CARTESIAN_POINT('Ctrl Pts',(-87.3163529510378,159.693296649647,-1.35865461092215));
#33103=CARTESIAN_POINT('Ctrl Pts',(-87.3269647119234,159.656201052707,-1.37927410160643));
#33104=CARTESIAN_POINT('Ctrl Pts',(-87.3382554736244,159.619381884793,-1.40128233769621));
#33105=CARTESIAN_POINT('Ctrl Pts',(-87.3502801983006,159.582826412554,-1.42479081272209));
#33106=CARTESIAN_POINT('Ctrl Pts',(-87.3595878577134,159.554530888586,-1.44298739391193));
#33107=CARTESIAN_POINT('Ctrl Pts',(-87.3693382702613,159.526396285153,-1.46208912960057));
#33108=CARTESIAN_POINT('Ctrl Pts',(-87.3794453643456,159.49871207452,-1.48193603724052));
#33109=CARTESIAN_POINT('Ctrl Pts',(-87.3891672784821,159.472082905298,-1.50102658199434));
#33110=CARTESIAN_POINT('Ctrl Pts',(-87.3992189589662,159.445870637249,-1.5208060856673));
#33111=CARTESIAN_POINT('Ctrl Pts',(-87.4095044204876,159.420304561443,-1.5410907827958));
#33112=CARTESIAN_POINT('Ctrl Pts',(-87.419849795611,159.394589561287,-1.56149363984037));
#33113=CARTESIAN_POINT('Ctrl Pts',(-87.4304315423694,159.369528609523,-1.58240731424113));
#33114=CARTESIAN_POINT('Ctrl Pts',(-87.4411346724678,159.345321846971,-1.60360745950541));
#33115=CARTESIAN_POINT('Ctrl Pts',(-87.4519962510744,159.320756728931,-1.62512145047264));
#33116=CARTESIAN_POINT('Ctrl Pts',(-87.4629826727482,159.297071536039,-1.64693012753196));
#33117=CARTESIAN_POINT('Ctrl Pts',(-87.4739582485093,159.274436935356,-1.66876522975404));
#33118=CARTESIAN_POINT('Ctrl Pts',(-87.474950938478,159.272389740609,-1.67074011356998));
#33119=CARTESIAN_POINT('Ctrl Pts',(-87.4759435304031,159.270351113066,-1.67271519313966));
#33120=CARTESIAN_POINT('Ctrl Pts',(-87.4769359185032,159.268321162832,-1.67469025816915));
#33121=CARTESIAN_POINT('Ctrl Pts',(-87.4872406806148,159.247242560366,-1.69519894351345));
#33122=CARTESIAN_POINT('Ctrl Pts',(-87.4975694308424,159.227092979277,-1.71570649811983));
#33123=CARTESIAN_POINT('Ctrl Pts',(-87.5079695984737,159.207657995876,-1.73633876705042));
#33124=CARTESIAN_POINT('Ctrl Pts',(-87.5185513388563,159.187883704155,-1.75733124727454));
#33125=CARTESIAN_POINT('Ctrl Pts',(-87.5292071613024,159.16884893181,-1.77845313319515));
#33126=CARTESIAN_POINT('Ctrl Pts',(-87.5400074306251,159.150361291361,-1.79987391923048));
#33127=CARTESIAN_POINT('Ctrl Pts',(-87.5461861048923,159.139784785823,-1.81212843395659));
#33128=CARTESIAN_POINT('Ctrl Pts',(-87.5524124119181,159.12938797482,-1.82448141918241));
#33129=CARTESIAN_POINT('Ctrl Pts',(-87.5587022081664,159.119140155372,-1.83696940487076));
#33130=CARTESIAN_POINT('Ctrl Pts',(-87.5697581826225,159.101126912085,-1.85892033067623));
#33131=CARTESIAN_POINT('Ctrl Pts',(-87.5810094361668,159.083571679659,-1.88128685443411));
#33132=CARTESIAN_POINT('Ctrl Pts',(-87.5925515006221,159.066326831423,-1.9042824598844));
#33133=CARTESIAN_POINT('Ctrl Pts',(-87.6006207378549,159.054270689127,-1.9203590462186));
#33134=CARTESIAN_POINT('Ctrl Pts',(-87.6088324665109,159.042367052329,-1.93674373115124));
#33135=CARTESIAN_POINT('Ctrl Pts',(-87.6172238143941,159.030577774306,-1.95351704638768));
#33136=CARTESIAN_POINT('Ctrl Pts',(-87.6276616368733,159.015913337451,-1.97438102310072));
#33137=CARTESIAN_POINT('Ctrl Pts',(-87.6383575415946,159.001432783392,-1.99583180023275));
#33138=CARTESIAN_POINT('Ctrl Pts',(-87.649478481088,158.987018844256,-2.01814724952665));
#33139=CARTESIAN_POINT('Ctrl Pts',(-87.6602339519964,158.973078591894,-2.03972934390207));
#33140=CARTESIAN_POINT('Ctrl Pts',(-87.6713871038037,158.959200435062,-2.06212038367762));
#33141=CARTESIAN_POINT('Ctrl Pts',(-87.6830943153307,158.945320013073,-2.08559545507699));
#33142=CARTESIAN_POINT('Ctrl Pts',(-87.6887912943877,158.938565503411,-2.09701892597056));
#33143=CARTESIAN_POINT('Ctrl Pts',(-87.6946195461904,158.931811114996,-2.1086994440339));
#33144=CARTESIAN_POINT('Ctrl Pts',(-87.700597427082,158.925053492893,-2.1206706785321));
#33145=CARTESIAN_POINT('Ctrl Pts',(-87.7085629010128,158.916049020628,-2.13662224365115));
#33146=CARTESIAN_POINT('Ctrl Pts',(-87.7167814602824,158.907038686791,-2.15309952767007));
#33147=CARTESIAN_POINT('Ctrl Pts',(-87.7250517271317,158.898263927234,-2.16969819850339));
#33148=CARTESIAN_POINT('Ctrl Pts',(-87.733399297613,158.889407148463,-2.18645202001861));
#33149=CARTESIAN_POINT('Ctrl Pts',(-87.7417994568633,158.880790530768,-2.20332930917197));
#33150=CARTESIAN_POINT('Ctrl Pts',(-87.7500335736307,158.872615799205,-2.21988943402073));
#33151=CARTESIAN_POINT('Ctrl Pts',(-87.7588017540586,158.863910855697,-2.23752364624837));
#33152=CARTESIAN_POINT('Ctrl Pts',(-87.7673815383875,158.855707137912,-2.25479795200489));
#33153=CARTESIAN_POINT('Ctrl Pts',(-87.7754973413446,158.848192166864,-2.27115551169642));
#33154=CARTESIAN_POINT('Ctrl Pts',(-87.7815618011582,158.84257667322,-2.28337854913613));
#33155=CARTESIAN_POINT('Ctrl Pts',(-87.7873669065527,158.837344388176,-2.29508909680559));
#33156=CARTESIAN_POINT('Ctrl Pts',(-87.7927947286271,158.832556090115,-2.30604865068831));
#33157=CARTESIAN_POINT('Ctrl Pts',(-87.7996472499486,158.826510955601,-2.31988487737847));
#33158=CARTESIAN_POINT('Ctrl Pts',(-87.8059196725943,158.8211680129,-2.33252069230002));
#33159=CARTESIAN_POINT('Ctrl Pts',(-87.8118549208255,158.816241287508,-2.34445755193555));
#33160=CARTESIAN_POINT('Ctrl Pts',(-87.8180651143755,158.811086335758,-2.35694737642623));
#33161=CARTESIAN_POINT('Ctrl Pts',(-87.8239064116576,158.806387572305,-2.36867238791536));
#33162=CARTESIAN_POINT('Ctrl Pts',(-87.8296696155129,158.801871047971,-2.38023051600947));
#33163=CARTESIAN_POINT('Ctrl Pts',(-87.8354610677894,158.797332385832,-2.39184529642388));
#33164=CARTESIAN_POINT('Ctrl Pts',(-87.841173799524,158.792977935671,-2.40329177792448));
#33165=CARTESIAN_POINT('Ctrl Pts',(-87.8471122326039,158.788576502396,-2.41519492396118));
#33166=CARTESIAN_POINT('Ctrl Pts',(-87.8512692060363,158.785495447016,-2.42352726705078));
#33167=CARTESIAN_POINT('Ctrl Pts',(-87.8555369504291,158.782392227153,-2.43208372762178));
#33168=CARTESIAN_POINT('Ctrl Pts',(-87.8600223182556,158.779201764801,-2.44108355006275));
#33169=CARTESIAN_POINT('Ctrl Pts',(-87.8696447530707,158.772357283547,-2.46039081941843));
#33170=CARTESIAN_POINT('Ctrl Pts',(-87.8802476228246,158.765125280638,-2.48172495596032));
#33171=CARTESIAN_POINT('Ctrl Pts',(-87.8915949029998,158.757854793455,-2.50459405557032));
#33172=CARTESIAN_POINT('Ctrl Pts',(-87.9019096654089,158.751245866317,-2.52538223787892));
#33173=CARTESIAN_POINT('Ctrl Pts',(-87.9128394874042,158.744605711586,-2.54743857828452));
#33174=CARTESIAN_POINT('Ctrl Pts',(-87.9241965558578,158.738158612419,-2.57037418813057));
#33175=CARTESIAN_POINT('Ctrl Pts',(-87.930680768274,158.734477701219,-2.58346906087392));
#33176=CARTESIAN_POINT('Ctrl Pts',(-87.9373040526977,158.73085895638,-2.59685019338714));
#33177=CARTESIAN_POINT('Ctrl Pts',(-87.944029882412,158.727337028991,-2.61044245847038));
#33178=CARTESIAN_POINT('Ctrl Pts',(-87.9602670156404,158.718834582949,-2.64325616747063));
#33179=CARTESIAN_POINT('Ctrl Pts',(-87.977098591608,158.710891343871,-2.67729398334608));
#33180=CARTESIAN_POINT('Ctrl Pts',(-87.9945890441726,158.703662777954,-2.71269107536926));
#33181=CARTESIAN_POINT('Ctrl Pts',(-88.0115034506614,158.696672284037,-2.74692236817241));
#33182=CARTESIAN_POINT('Ctrl Pts',(-88.0290342020867,158.69034995247,-2.78242518353925));
#33183=CARTESIAN_POINT('Ctrl Pts',(-88.0472343012075,158.684881591758,-2.81931222737104));
#33184=CARTESIAN_POINT('Ctrl Pts',(-88.0651949962134,158.679485161865,-2.855714059006));
#33185=CARTESIAN_POINT('Ctrl Pts',(-88.0838077430798,158.674919996758,-2.89346433411989));
#33186=CARTESIAN_POINT('Ctrl Pts',(-88.1031156637289,158.671414044547,-2.93265675835666));
#33187=CARTESIAN_POINT('Ctrl Pts',(-88.1211904446155,158.66813200713,-2.96934607842205));
#33188=CARTESIAN_POINT('Ctrl Pts',(-88.1398745479101,158.665778269217,-3.00729944482381));
#33189=CARTESIAN_POINT('Ctrl Pts',(-88.1591943922875,158.664584951946,-3.04657668776251));
#33190=CARTESIAN_POINT('Ctrl Pts',(-88.1605124756689,158.664503538678,-3.04925635123038));
#33191=CARTESIAN_POINT('Ctrl Pts',(-88.1618335140772,158.664427545003,-3.05194216896458));
#33192=CARTESIAN_POINT('Ctrl Pts',(-88.1631575140454,158.664357052831,-3.0546341564017));
#33193=CARTESIAN_POINT('',(-90.5,160.663671702781,-1.10698805301745));
#33194=CARTESIAN_POINT('Origin',(-87.6700697062439,160.17058389498,-21.9372517311049));
#33195=CARTESIAN_POINT('',(-86.1902502672129,160.638428028469,-2.07100501895129));
#33196=CARTESIAN_POINT('Origin',(-88.1895895832773,160.690103772014,-2.09758805301745));
#33197=CARTESIAN_POINT('Ctrl Pts',(-85.2550045405388,159.754833379226,-37.7617694830788));
#33198=CARTESIAN_POINT('Ctrl Pts',(-85.2553630481769,159.231642237642,-37.7480786287325));
#33199=CARTESIAN_POINT('Ctrl Pts',(-85.6889031746488,158.189417363385,-37.7321396576666));
#33200=CARTESIAN_POINT('Ctrl Pts',(-86.7311280489056,157.755877236913,-37.7480786287325));
#33201=CARTESIAN_POINT('Ctrl Pts',(-87.2543191904898,157.755518729275,-37.7617694830788));
#33202=CARTESIAN_POINT('Ctrl Pts',(-88.1631575140454,158.664357052831,-3.05463415640169));
#33203=CARTESIAN_POINT('Ctrl Pts',(-88.1241839187995,158.664892244587,-3.03419600779811));
#33204=CARTESIAN_POINT('Ctrl Pts',(-88.086489473423,158.666623240064,-3.01446043154981));
#33205=CARTESIAN_POINT('Ctrl Pts',(-88.0500225574753,158.66931383015,-2.99539415345886));
#33206=CARTESIAN_POINT('Ctrl Pts',(-88.0115008542614,158.67215602588,-2.97525355514045));
#33207=CARTESIAN_POINT('Ctrl Pts',(-87.9743486286579,158.67606902213,-2.95585965711765));
#33208=CARTESIAN_POINT('Ctrl Pts',(-87.9384834271697,158.680827588908,-2.9371632924372));
#33209=CARTESIAN_POINT('Ctrl Pts',(-87.8998257730581,158.685956656109,-2.91701123503977));
#33210=CARTESIAN_POINT('Ctrl Pts',(-87.8626630701068,158.692067952306,-2.89766940333204));
#33211=CARTESIAN_POINT('Ctrl Pts',(-87.826872202839,158.698940793519,-2.87906741122493));
#33212=CARTESIAN_POINT('Ctrl Pts',(-87.7910813355712,158.705813634731,-2.86046541911783));
#33213=CARTESIAN_POINT('Ctrl Pts',(-87.7566618481472,158.713448590865,-2.84260304232396));
#33214=CARTESIAN_POINT('Ctrl Pts',(-87.7234776575189,158.721679557135,-2.82540451897196));
#33215=CARTESIAN_POINT('Ctrl Pts',(-87.6999637317552,158.727511922673,-2.81321784834095));
#33216=CARTESIAN_POINT('Ctrl Pts',(-87.6770741149495,158.733649086357,-2.80136696303107));
#33217=CARTESIAN_POINT('Ctrl Pts',(-87.6552008088384,158.739902867395,-2.79004778471802));
#33218=CARTESIAN_POINT('Ctrl Pts',(-87.6314236370301,158.74670098129,-2.77774337832834));
#33219=CARTESIAN_POINT('Ctrl Pts',(-87.6088477555416,158.753636542492,-2.7660674158708));
#33220=CARTESIAN_POINT('Ctrl Pts',(-87.5879537494944,158.760409521003,-2.75525553336114));
#33221=CARTESIAN_POINT('Ctrl Pts',(-87.5764478595629,158.764139257899,-2.74930165693226));
#33222=CARTESIAN_POINT('Ctrl Pts',(-87.5654515560001,158.767818713075,-2.74360951460562));
#33223=CARTESIAN_POINT('Ctrl Pts',(-87.5550421472852,158.771392306088,-2.73821657818669));
#33224=CARTESIAN_POINT('Ctrl Pts',(-87.5422129171279,158.7757966338,-2.73156997371207));
#33225=CARTESIAN_POINT('Ctrl Pts',(-87.5302813724712,158.78003261366,-2.72538686249388));
#33226=CARTESIAN_POINT('Ctrl Pts',(-87.5186128299558,158.784289779662,-2.7193444248725));
#33227=CARTESIAN_POINT('Ctrl Pts',(-87.5068784349052,158.788570971388,-2.7132678861767));
#33228=CARTESIAN_POINT('Ctrl Pts',(-87.495409955229,158.792873905382,-2.70733358132694));
#33229=CARTESIAN_POINT('Ctrl Pts',(-87.4835775974267,158.797440312763,-2.70122353381874));
#33230=CARTESIAN_POINT('Ctrl Pts',(-87.4724670639555,158.801728149802,-2.69548622528865));
#33231=CARTESIAN_POINT('Ctrl Pts',(-87.4610355855276,158.806248348729,-2.68959388032355));
#33232=CARTESIAN_POINT('Ctrl Pts',(-87.4487765467486,158.811241097683,-2.6832930223556));
#33233=CARTESIAN_POINT('Ctrl Pts',(-87.4398148252166,158.81489094549,-2.67868690799869));
#33234=CARTESIAN_POINT('Ctrl Pts',(-87.430411080015,158.818794004973,-2.67386263264266));
#33235=CARTESIAN_POINT('Ctrl Pts',(-87.4203739871911,158.823060074352,-2.66872558046978));
#33236=CARTESIAN_POINT('Ctrl Pts',(-87.4057649358229,158.829269365009,-2.66124856890962));
#33237=CARTESIAN_POINT('Ctrl Pts',(-87.3898178038523,158.836253876207,-2.65308539190965));
#33238=CARTESIAN_POINT('Ctrl Pts',(-87.3730942263079,158.84387086573,-2.64452676932825));
#33239=CARTESIAN_POINT('Ctrl Pts',(-87.3571506905575,158.851132574203,-2.63636734860982));
#33240=CARTESIAN_POINT('Ctrl Pts',(-87.3405018760018,158.858969571564,-2.62784872842051));
#33241=CARTESIAN_POINT('Ctrl Pts',(-87.3236201737594,158.867215957324,-2.61921394296372));
#33242=CARTESIAN_POINT('Ctrl Pts',(-87.3071126137751,158.875279581811,-2.61077052672329));
#33243=CARTESIAN_POINT('Ctrl Pts',(-87.2903826676409,158.883734711307,-2.60221618102482));
#33244=CARTESIAN_POINT('Ctrl Pts',(-87.2738527843464,158.892381311826,-2.59376679992809));
#33245=CARTESIAN_POINT('Ctrl Pts',(-87.2607764048379,158.899221422421,-2.58708270471315));
#33246=CARTESIAN_POINT('Ctrl Pts',(-87.2478248659436,158.906180414254,-2.58046408064215));
#33247=CARTESIAN_POINT('Ctrl Pts',(-87.2351970931683,158.913139279619,-2.57401195891961));
#33248=CARTESIAN_POINT('Ctrl Pts',(-87.210729783619,158.926622632228,-2.5615104622389));
#33249=CARTESIAN_POINT('Ctrl Pts',(-87.1874554811183,158.940104371584,-2.54966331162457));
#33250=CARTESIAN_POINT('Ctrl Pts',(-87.1650937453642,158.953624101516,-2.53830774155495));
#33251=CARTESIAN_POINT('Ctrl Pts',(-87.1419658314685,158.967607056738,-2.52656309660907));
#33252=CARTESIAN_POINT('Ctrl Pts',(-87.1198139193088,158.981630943936,-2.51534415364592));
#33253=CARTESIAN_POINT('Ctrl Pts',(-87.0983519641512,158.995789346318,-2.50447803938226));
#33254=CARTESIAN_POINT('Ctrl Pts',(-87.0879494696343,159.00265184799,-2.49921129209767));
#33255=CARTESIAN_POINT('Ctrl Pts',(-87.0777094378214,159.009546653346,-2.49402755395896));
#33256=CARTESIAN_POINT('Ctrl Pts',(-87.067601432808,159.016488151137,-2.48890785748482));
#33257=CARTESIAN_POINT('Ctrl Pts',(-87.043230105283,159.033224739212,-2.47656379953907));
#33258=CARTESIAN_POINT('Ctrl Pts',(-87.0196407194665,159.050218566769,-2.46461732058269));
#33259=CARTESIAN_POINT('Ctrl Pts',(-86.9966043479923,159.06758252993,-2.45295995170048));
#33260=CARTESIAN_POINT('Ctrl Pts',(-86.9809141829651,159.079409194898,-2.44502007098838));
#33261=CARTESIAN_POINT('Ctrl Pts',(-86.9654810034897,159.09140850973,-2.43721463549479));
#33262=CARTESIAN_POINT('Ctrl Pts',(-86.9502391491647,159.103627346009,-2.42951396724325));
#33263=CARTESIAN_POINT('Ctrl Pts',(-86.9279573818862,159.121489822619,-2.41825651167309));
#33264=CARTESIAN_POINT('Ctrl Pts',(-86.906083046291,159.139819845588,-2.40722204023049));
#33265=CARTESIAN_POINT('Ctrl Pts',(-86.8844272312267,159.158784029454,-2.39632914195473));
#33266=CARTESIAN_POINT('Ctrl Pts',(-86.8630904473323,159.177468834975,-2.38559671670064));
#33267=CARTESIAN_POINT('Ctrl Pts',(-86.8419655490862,159.196769527225,-2.37500160948682));
#33268=CARTESIAN_POINT('Ctrl Pts',(-86.8209029752424,159.216879426815,-2.36448565490666));
#33269=CARTESIAN_POINT('Ctrl Pts',(-86.8093573394103,159.227902845843,-2.35872124154909));
#33270=CARTESIAN_POINT('Ctrl Pts',(-86.7978309961227,159.239169986997,-2.3529809664217));
#33271=CARTESIAN_POINT('Ctrl Pts',(-86.7863038516892,159.250716724999,-2.34725805776439));
#33272=CARTESIAN_POINT('Ctrl Pts',(-86.7638201707993,159.27323862312,-2.33609553154156));
#33273=CARTESIAN_POINT('Ctrl Pts',(-86.7413338710467,159.296834535421,-2.32494975883956));
#33274=CARTESIAN_POINT('Ctrl Pts',(-86.7191151099919,159.3213421768,-2.31395981769313));
#33275=CARTESIAN_POINT('Ctrl Pts',(-86.6972605108861,159.345448141847,-2.30314999992884));
#33276=CARTESIAN_POINT('Ctrl Pts',(-86.675665068896,159.370435940478,-2.29249110273165));
#33277=CARTESIAN_POINT('Ctrl Pts',(-86.6545556258462,159.396113798735,-2.28209919104954));
#33278=CARTESIAN_POINT('Ctrl Pts',(-86.6329185646126,159.422433460042,-2.27144753961235));
#33279=CARTESIAN_POINT('Ctrl Pts',(-86.6117926129511,159.449477964983,-2.26107664850638));
#33280=CARTESIAN_POINT('Ctrl Pts',(-86.5913833850425,159.477003897895,-2.25109091051263));
#33281=CARTESIAN_POINT('Ctrl Pts',(-86.5709741571338,159.504529830808,-2.24110517251888));
#33282=CARTESIAN_POINT('Ctrl Pts',(-86.5512819194429,159.532536793024,-2.23150472081582));
#33283=CARTESIAN_POINT('Ctrl Pts',(-86.5324683877428,159.560749282123,-2.22237071887341));
#33284=CARTESIAN_POINT('Ctrl Pts',(-86.5063839284843,159.599865144802,-2.20970666911754));
#33285=CARTESIAN_POINT('Ctrl Pts',(-86.4819760086285,159.639372087973,-2.19793265729604));
#33286=CARTESIAN_POINT('Ctrl Pts',(-86.4591326532635,159.679267016979,-2.18698984132819));
#33287=CARTESIAN_POINT('Ctrl Pts',(-86.4386965609404,159.71495776553,-2.17720019379959));
#33288=CARTESIAN_POINT('Ctrl Pts',(-86.4195129514211,159.750959876015,-2.16807596463421));
#33289=CARTESIAN_POINT('Ctrl Pts',(-86.401524750143,159.7872945892,-2.15958775903814));
#33290=CARTESIAN_POINT('Ctrl Pts',(-86.3847099647357,159.821259097134,-2.1516532605642));
#33291=CARTESIAN_POINT('Ctrl Pts',(-86.3689397445767,159.855514590245,-2.14427453802963));
#33292=CARTESIAN_POINT('Ctrl Pts',(-86.3541645479391,159.890085194165,-2.13742622518763));
#33293=CARTESIAN_POINT('Ctrl Pts',(-86.3374116169782,159.929283247156,-2.12966123125522));
#33294=CARTESIAN_POINT('Ctrl Pts',(-86.3219362222038,159.968897630424,-2.12257755163575));
#33295=CARTESIAN_POINT('Ctrl Pts',(-86.307745742025,160.008818907169,-2.11617619259145));
#33296=CARTESIAN_POINT('Ctrl Pts',(-86.2841829630599,160.075106742963,-2.10554696748165));
#33297=CARTESIAN_POINT('Ctrl Pts',(-86.2641652090769,160.142239642448,-2.09680019294959));
#33298=CARTESIAN_POINT('Ctrl Pts',(-86.2476918674107,160.209726975668,-2.08992269988952));
#33299=CARTESIAN_POINT('Ctrl Pts',(-86.2314804709293,160.276141182238,-2.08315456692331));
#33300=CARTESIAN_POINT('Ctrl Pts',(-86.2187016188787,160.342898118488,-2.07819670406712));
#33301=CARTESIAN_POINT('Ctrl Pts',(-86.2093134972782,160.409549506809,-2.07501543004741));
#33302=CARTESIAN_POINT('Ctrl Pts',(-86.2001154105479,160.474851734089,-2.07189855155015));
#33303=CARTESIAN_POINT('Ctrl Pts',(-86.1941720729228,160.540052254141,-2.07048700356778));
#33304=CARTESIAN_POINT('Ctrl Pts',(-86.191405367904,160.604754788406,-2.07072941600698));
#33305=CARTESIAN_POINT('Ctrl Pts',(-86.190924739839,160.615994820732,-2.0707715275515));
#33306=CARTESIAN_POINT('Ctrl Pts',(-86.1905398824326,160.627219895677,-2.070863504966));
#33307=CARTESIAN_POINT('Ctrl Pts',(-86.1902502672129,160.638428028469,-2.07100501895129));
#33308=CARTESIAN_POINT('Ctrl Pts',(-75.2584312907832,157.449513280629,-49.4476461033843));
#33309=CARTESIAN_POINT('Ctrl Pts',(-77.9063450988088,157.449513280629,-49.4476461033843));
#33310=CARTESIAN_POINT('Ctrl Pts',(-82.3042245100699,157.489320533905,-47.9274684319239));
#33311=CARTESIAN_POINT('Ctrl Pts',(-86.3223453932477,157.617596432239,-43.0288095095997));
#33312=CARTESIAN_POINT('Ctrl Pts',(-87.2081096552389,157.709309194024,-39.5264404391433));
#33313=CARTESIAN_POINT('Ctrl Pts',(-87.2543191904899,157.755518729275,-37.7617694830788));
#33314=CARTESIAN_POINT('Ctrl Pts',(-75.2584312907832,157.464916459046,-48.8594224513628));
#33315=CARTESIAN_POINT('Ctrl Pts',(-77.7759168194064,157.464916459046,-48.8594224513628));
#33316=CARTESIAN_POINT('Ctrl Pts',(-81.9586235538202,157.502998426417,-47.4113195605592));
#33317=CARTESIAN_POINT('Ctrl Pts',(-85.774515076016,157.624865404616,-42.7520949440408));
#33318=CARTESIAN_POINT('Ctrl Pts',(-86.6139874781638,157.712091139732,-39.422543439449));
#33319=CARTESIAN_POINT('Ctrl Pts',(-86.6563864572507,157.75592845229,-37.7461227923973));
#33320=CARTESIAN_POINT('Ctrl Pts',(-75.2584312907832,157.976071389695,-47.85307789802));
#33321=CARTESIAN_POINT('Ctrl Pts',(-77.5516264116904,157.976071389695,-47.85307789802));
#33322=CARTESIAN_POINT('Ctrl Pts',(-81.3593795719617,158.012799613206,-46.5330242412052));
#33323=CARTESIAN_POINT('Ctrl Pts',(-84.8277140818088,158.131181410174,-42.2864090601401));
#33324=CARTESIAN_POINT('Ctrl Pts',(-85.5852021657523,158.21565592072,-39.2569321713254));
#33325=CARTESIAN_POINT('Ctrl Pts',(-85.6212449293651,158.25820683846,-37.7321692799612));
#33326=CARTESIAN_POINT('Ctrl Pts',(-75.2584312907832,159.007508962575,-47.5));
#33327=CARTESIAN_POINT('Ctrl Pts',(-77.4672594273232,159.007508962575,-47.5));
#33328=CARTESIAN_POINT('Ctrl Pts',(-81.1366040710588,159.046379596694,-46.2293897282011));
#33329=CARTESIAN_POINT('Ctrl Pts',(-84.4833181481138,159.171714322336,-42.1410829230771));
#33330=CARTESIAN_POINT('Ctrl Pts',(-85.2185493303341,159.261260846332,-39.2204873311378));
#33331=CARTESIAN_POINT('Ctrl Pts',(-85.2553118328,159.306383829297,-37.7500344650676));
#33332=CARTESIAN_POINT('Ctrl Pts',(-75.2584312907832,159.44882793058,-47.5));
#33333=CARTESIAN_POINT('Ctrl Pts',(-77.4650261308045,159.44882793058,-47.5));
#33334=CARTESIAN_POINT('Ctrl Pts',(-81.1299256401888,159.488635183856,-46.233185273783));
#33335=CARTESIAN_POINT('Ctrl Pts',(-84.4783597095036,159.61691108219,-42.1509695051796));
#33336=CARTESIAN_POINT('Ctrl Pts',(-85.2164965944963,159.708623843975,-39.2323286131325));
#33337=CARTESIAN_POINT('Ctrl Pts',(-85.2550045405387,159.754833379226,-37.7617694830788));
#33338=CARTESIAN_POINT('Ctrl Pts',(-86.1902502672129,160.638428028469,-2.07100501895129));
#33339=CARTESIAN_POINT('Ctrl Pts',(-86.1978501323133,160.344312624814,-2.06729151522317));
#33340=CARTESIAN_POINT('Ctrl Pts',(-86.3435407416343,159.758805837493,-2.12841350227349));
#33341=CARTESIAN_POINT('Ctrl Pts',(-87.0043873675066,158.933590221628,-2.45359677696408));
#33342=CARTESIAN_POINT('Ctrl Pts',(-87.7276675876774,158.670337271414,-2.82625882242706));
#33343=CARTESIAN_POINT('Ctrl Pts',(-88.1631575140454,158.664357052831,-3.0546341564017));
#33344=CARTESIAN_POINT('Ctrl Pts',(-86.1980654567353,160.638627320904,-1.77978714942067));
#33345=CARTESIAN_POINT('Ctrl Pts',(-86.20785720674,160.302242952041,-1.7775367575755));
#33346=CARTESIAN_POINT('Ctrl Pts',(-86.4014849867364,159.647540917267,-1.89036670071038));
#33347=CARTESIAN_POINT('Ctrl Pts',(-87.1143608791048,158.880864721879,-2.3448547058037));
#33348=CARTESIAN_POINT('Ctrl Pts',(-87.7692886224046,158.671398636218,-2.78572693579738));
#33349=CARTESIAN_POINT('Ctrl Pts',(-88.1631575140454,158.664357052831,-3.0546341564017));
#33350=CARTESIAN_POINT('Ctrl Pts',(-86.4514568847979,160.645088975128,-1.281886273615));
#33351=CARTESIAN_POINT('Ctrl Pts',(-86.4614335011535,160.272512644273,-1.28284414169429));
#33352=CARTESIAN_POINT('Ctrl Pts',(-86.6641428373126,159.56042699615,-1.48184278658905));
#33353=CARTESIAN_POINT('Ctrl Pts',(-87.308215847775,158.845101715072,-2.15339973798592));
#33354=CARTESIAN_POINT('Ctrl Pts',(-87.8421254331773,158.673256024626,-2.7147961341955));
#33355=CARTESIAN_POINT('Ctrl Pts',(-88.1631575140454,158.664357052831,-3.0546341564017));
#33356=CARTESIAN_POINT('Ctrl Pts',(-86.9617506266311,160.658101814238,-1.10698805302205));
#33357=CARTESIAN_POINT('Ctrl Pts',(-86.9673853444456,160.332597810949,-1.10782368973329));
#33358=CARTESIAN_POINT('Ctrl Pts',(-87.0788888869124,159.693772671865,-1.27550446464935));
#33359=CARTESIAN_POINT('Ctrl Pts',(-87.5023702708783,158.90450847056,-1.9656870550642));
#33360=CARTESIAN_POINT('Ctrl Pts',(-87.91496224395,158.675113413034,-2.6438653325936));
#33361=CARTESIAN_POINT('Ctrl Pts',(-88.1631575140454,158.664357052831,-3.0546341564017));
#33362=CARTESIAN_POINT('Ctrl Pts',(-87.1801717081612,160.663671701131,-1.10698805301745));
#33363=CARTESIAN_POINT('Ctrl Pts',(-87.1839582822804,160.369459055952,-1.10698805326035));
#33364=CARTESIAN_POINT('Ctrl Pts',(-87.2565475037165,159.782088133326,-1.23929849551464));
#33365=CARTESIAN_POINT('Ctrl Pts',(-87.5858092336542,158.948416876209,-1.88738968199064));
#33366=CARTESIAN_POINT('Ctrl Pts',(-87.9461780199954,158.675909436637,-2.61346641762136));
#33367=CARTESIAN_POINT('Ctrl Pts',(-88.1631575140454,158.664357052831,-3.0546341564017));
#33368=CARTESIAN_POINT('Ctrl Pts',(-87.1801717078943,160.663671701941,-1.10698805301747));
#33369=CARTESIAN_POINT('Ctrl Pts',(-86.9871381269196,160.658749213664,-1.10698805307143));
#33370=CARTESIAN_POINT('Ctrl Pts',(-86.7938797187423,160.65382099118,-1.16553663697243));
#33371=CARTESIAN_POINT('Ctrl Pts',(-86.6331792092667,160.649723028562,-1.27183671096384));
#33372=CARTESIAN_POINT('Ctrl Pts',(-86.6120456137965,160.649184108776,-1.28581614867388));
#33373=CARTESIAN_POINT('Ctrl Pts',(-86.5914750613303,160.648659547178,-1.30062136716699));
#33374=CARTESIAN_POINT('Ctrl Pts',(-86.5715420668284,160.648151243987,-1.31622775472515));
#33375=CARTESIAN_POINT('Ctrl Pts',(-86.5429563936932,160.647422292356,-1.33860869169458));
#33376=CARTESIAN_POINT('Ctrl Pts',(-86.5156819303684,160.646726777973,-1.3626373195964));
#33377=CARTESIAN_POINT('Ctrl Pts',(-86.4898223464306,160.64606734459,-1.38812047402366));
#33378=CARTESIAN_POINT('Ctrl Pts',(-86.3519012313393,160.642550281526,-1.52403391652577));
#33379=CARTESIAN_POINT('Ctrl Pts',(-86.2542017492222,160.640058856038,-1.70135446271365));
#33380=CARTESIAN_POINT('Ctrl Pts',(-86.212481828582,160.638994955873,-1.89079951583919));
#33381=CARTESIAN_POINT('Ctrl Pts',(-86.1994483975113,160.638662590202,-1.9499827310445));
#33382=CARTESIAN_POINT('Ctrl Pts',(-86.1918780468706,160.638469537964,-2.01034896921768));
#33383=CARTESIAN_POINT('Ctrl Pts',(-86.1902502672129,160.63842802847,-2.07100501895129));
#33384=CARTESIAN_POINT('Ctrl Pts',(-86.1895830224163,160.689411861105,-2.07165716802368));
#33385=CARTESIAN_POINT('Ctrl Pts',(-86.1895887889705,160.672415334102,-2.07143695220337));
#33386=CARTESIAN_POINT('Ctrl Pts',(-86.1898112279972,160.655418882177,-2.07121954562988));
#33387=CARTESIAN_POINT('Ctrl Pts',(-86.1902502672129,160.63842802847,-2.07100501895129));
#33388=CARTESIAN_POINT('Ctrl Pts',(-86.1972122166862,160.689411861105,-1.78030999317743));
#33389=CARTESIAN_POINT('Ctrl Pts',(-86.1972835822977,160.672455226621,-1.78013366038163));
#33390=CARTESIAN_POINT('Ctrl Pts',(-86.19756364938,160.655575016559,-1.77995888507997));
#33391=CARTESIAN_POINT('Ctrl Pts',(-86.1980654567293,160.638627321145,-1.77978714941671));
#33392=CARTESIAN_POINT('Ctrl Pts',(-86.4505801648035,160.689411861105,-1.28204166731309));
#33393=CARTESIAN_POINT('Ctrl Pts',(-86.4506849273848,160.674639158181,-1.28198906497866));
#33394=CARTESIAN_POINT('Ctrl Pts',(-86.4509782052931,160.659851703415,-1.28193733468686));
#33395=CARTESIAN_POINT('Ctrl Pts',(-86.4514567566263,160.645088972517,-1.28188611607059));
#33396=CARTESIAN_POINT('Ctrl Pts',(-86.9612582836845,160.689411861104,-1.10698805301745));
#33397=CARTESIAN_POINT('Ctrl Pts',(-86.9612894937901,160.678976811596,-1.10698858336105));
#33398=CARTESIAN_POINT('Ctrl Pts',(-86.9614542396358,160.668531827943,-1.10698753726472));
#33399=CARTESIAN_POINT('Ctrl Pts',(-86.9617506266283,160.658101815051,-1.10698805301747));
#33400=CARTESIAN_POINT('Ctrl Pts',(-87.1798435685371,160.689411861104,-1.10698805301745));
#33401=CARTESIAN_POINT('Ctrl Pts',(-87.1798435685371,160.680830803546,-1.10698805301745));
#33402=CARTESIAN_POINT('Ctrl Pts',(-87.179952960261,160.672249821006,-1.10698805301747));
#33403=CARTESIAN_POINT('Ctrl Pts',(-87.1801717081612,160.663671701948,-1.10698805301747));
#33404=CARTESIAN_POINT('',(-87.1798435685379,160.689411861104,-1.10698805301744));
#33405=CARTESIAN_POINT('Origin',(-88.1895895832773,160.690103772013,-1.10698805301744));
#33406=CARTESIAN_POINT('Ctrl Pts',(-86.1895830224163,160.689411861105,-2.07165716802369));
#33407=CARTESIAN_POINT('Ctrl Pts',(-86.1962585673942,160.689411861105,-1.81672839002754));
#33408=CARTESIAN_POINT('Ctrl Pts',(-86.4166816928814,160.689411861105,-1.31418047417325));
#33409=CARTESIAN_POINT('Ctrl Pts',(-86.9248274028712,160.689411861105,-1.10698805298469));
#33410=CARTESIAN_POINT('Ctrl Pts',(-87.1798435685379,160.689411861105,-1.10698805298467));
#33411=CARTESIAN_POINT('Origin',(-75.2584312907832,1.84329993978217E-14,
-37.5));
#33412=CARTESIAN_POINT('',(-85.2550045405387,152.662066507366,-37.7617694830788));
#33413=CARTESIAN_POINT('Ctrl Pts',(-85.2550045405387,152.662066507367,-37.7617694830788));
#33414=CARTESIAN_POINT('Ctrl Pts',(-85.2499402926354,152.670170744594,-37.9551653080031));
#33415=CARTESIAN_POINT('Ctrl Pts',(-85.2391057465912,152.678159468958,-38.1458045865871));
#33416=CARTESIAN_POINT('Ctrl Pts',(-85.2230681513096,152.686021103651,-38.3334110551478));
#33417=CARTESIAN_POINT('Ctrl Pts',(-85.2068319729676,152.693980083827,-38.5233405319906));
#33418=CARTESIAN_POINT('Ctrl Pts',(-85.1852630962294,152.701808811234,-38.7101617160701));
#33419=CARTESIAN_POINT('Ctrl Pts',(-85.1589224427654,152.70949721861,-38.8936343668797));
#33420=CARTESIAN_POINT('Ctrl Pts',(-85.1322371135633,152.717286231216,-39.079507815051));
#33421=CARTESIAN_POINT('Ctrl Pts',(-85.1006543118302,152.72493123152,-39.2619446192635));
#33422=CARTESIAN_POINT('Ctrl Pts',(-85.0647290315215,152.732423677187,-39.4407409291269));
#33423=CARTESIAN_POINT('Ctrl Pts',(-85.0328787282425,152.739066260481,-39.5992565105054));
#33424=CARTESIAN_POINT('Ctrl Pts',(-84.9976147776191,152.745588965597,-39.7549113736694));
#33425=CARTESIAN_POINT('Ctrl Pts',(-84.9593058162447,152.751987034833,-39.9075919829806));
#33426=CARTESIAN_POINT('Ctrl Pts',(-84.9214504106163,152.758309354664,-40.0584649429806));
#33427=CARTESIAN_POINT('Ctrl Pts',(-84.8806230363992,152.764509805158,-40.2064296686749));
#33428=CARTESIAN_POINT('Ctrl Pts',(-84.8371557923563,152.770585811041,-40.3514247048403));
#33429=CARTESIAN_POINT('Ctrl Pts',(-84.7860280505258,152.777732628534,-40.5219731014317));
#33430=CARTESIAN_POINT('Ctrl Pts',(-84.731248582044,152.784707257479,-40.6884124689439));
#33431=CARTESIAN_POINT('Ctrl Pts',(-84.6733241810323,152.791506992921,-40.8506782575913));
#33432=CARTESIAN_POINT('Ctrl Pts',(-84.613648009932,152.798512368352,-41.0178513452352));
#33433=CARTESIAN_POINT('Ctrl Pts',(-84.5506338531382,152.805332115945,-41.1805946947444));
#33434=CARTESIAN_POINT('Ctrl Pts',(-84.4847973417171,152.811964959058,-41.3388778408786));
#33435=CARTESIAN_POINT('Ctrl Pts',(-84.4238674747428,152.818103471561,-41.4853645065608));
#33436=CARTESIAN_POINT('Ctrl Pts',(-84.3605197747057,152.824081925429,-41.6280316059021));
#33437=CARTESIAN_POINT('Ctrl Pts',(-84.2951347536098,152.829900472928,-41.766882772492));
#33438=CARTESIAN_POINT('Ctrl Pts',(-84.2591291931121,152.833104571672,-41.8433439251391));
#33439=CARTESIAN_POINT('Ctrl Pts',(-84.2225053727051,152.836260199766,-41.9186483962941));
#33440=CARTESIAN_POINT('Ctrl Pts',(-84.1853234871719,152.839367513686,-41.9927999199765));
#33441=CARTESIAN_POINT('Ctrl Pts',(-84.1540979406916,152.841977052546,-42.0550727664481));
#33442=CARTESIAN_POINT('Ctrl Pts',(-84.1224803814695,152.844552376495,-42.1165291238524));
#33443=CARTESIAN_POINT('Ctrl Pts',(-84.0905106121784,152.84709323617,-42.1771630415344));
#33444=CARTESIAN_POINT('Ctrl Pts',(-84.0111081834481,152.853403898829,-42.3277578201061));
#33445=CARTESIAN_POINT('Ctrl Pts',(-83.9295290786453,152.859502391428,-42.4732894690241));
#33446=CARTESIAN_POINT('Ctrl Pts',(-83.8463050868884,152.865390570363,-42.6138022884965));
#33447=CARTESIAN_POINT('Ctrl Pts',(-83.7937751147684,152.869107117344,-42.7024922724011));
#33448=CARTESIAN_POINT('Ctrl Pts',(-83.7405894032302,152.872739891146,-42.7891831313172));
#33449=CARTESIAN_POINT('Ctrl Pts',(-83.6868738139171,152.87628973665,-42.8738950271214));
#33450=CARTESIAN_POINT('Ctrl Pts',(-83.6040603039127,152.881762545753,-43.0044956501506));
#33451=CARTESIAN_POINT('Ctrl Pts',(-83.5199852575034,152.887038605515,-43.1304011365534));
#33452=CARTESIAN_POINT('Ctrl Pts',(-83.4349894722978,152.892127131503,-43.2518314024153));
#33453=CARTESIAN_POINT('Ctrl Pts',(-83.3816308214034,152.89532160616,-43.3280628902293));
#33454=CARTESIAN_POINT('Ctrl Pts',(-83.3279082363013,152.898442183265,-43.4025309205409));
#33455=CARTESIAN_POINT('Ctrl Pts',(-83.2738959562635,152.901491224896,-43.4752918608821));
#33456=CARTESIAN_POINT('Ctrl Pts',(-83.24478900093,152.903134338619,-43.5145023781766));
#33457=CARTESIAN_POINT('Ctrl Pts',(-83.2155957321725,152.904756790258,-43.5532198249151));
#33458=CARTESIAN_POINT('Ctrl Pts',(-83.1863348145989,152.906358523874,-43.5914428661782));
#33459=CARTESIAN_POINT('Ctrl Pts',(-83.1181254113873,152.910092285598,-43.6805436548644));
#33460=CARTESIAN_POINT('Ctrl Pts',(-83.0495595545031,152.913712658383,-43.7669385815748));
#33461=CARTESIAN_POINT('Ctrl Pts',(-82.981010857943,152.917212985348,-43.8504687895154));
#33462=CARTESIAN_POINT('Ctrl Pts',(-82.8971801163363,152.921493664923,-43.952620976641));
#33463=CARTESIAN_POINT('Ctrl Pts',(-82.8133757225083,152.925594766531,-44.0504877969492));
#33464=CARTESIAN_POINT('Ctrl Pts',(-82.7303591260736,152.929508016779,-44.1438718179936));
#33465=CARTESIAN_POINT('Ctrl Pts',(-82.6963209424533,152.931112514388,-44.1821608179288));
#33466=CARTESIAN_POINT('Ctrl Pts',(-82.6624225180953,152.932685261396,-44.2196921359995));
#33467=CARTESIAN_POINT('Ctrl Pts',(-82.628430274911,152.934238542977,-44.256758939974));
#33468=CARTESIAN_POINT('Ctrl Pts',(-82.5868267657778,152.936139622705,-44.3021254404821));
#33469=CARTESIAN_POINT('Ctrl Pts',(-82.54508349176,152.938011593259,-44.3467972929126));
#33470=CARTESIAN_POINT('Ctrl Pts',(-82.5027355607771,152.939875675476,-44.3912809016718));
#33471=CARTESIAN_POINT('Ctrl Pts',(-82.4952959838241,152.940203152705,-44.399095669072));
#33472=CARTESIAN_POINT('Ctrl Pts',(-82.4878376503964,152.940530382786,-44.4069045386345));
#33473=CARTESIAN_POINT('Ctrl Pts',(-82.4803579190912,152.940857476013,-44.4147101423863));
#33474=CARTESIAN_POINT('Ctrl Pts',(-82.4565851921491,152.94189707191,-44.4395185852354));
#33475=CARTESIAN_POINT('Ctrl Pts',(-82.4325926981689,152.942939271399,-44.4642910172688));
#33476=CARTESIAN_POINT('Ctrl Pts',(-82.4093411115867,152.94394173136,-44.4880603430969));
#33477=CARTESIAN_POINT('Ctrl Pts',(-82.3913818506584,152.944716020029,-44.5064194999282));
#33478=CARTESIAN_POINT('Ctrl Pts',(-82.3738655578781,152.945466638151,-44.5241811118951));
#33479=CARTESIAN_POINT('Ctrl Pts',(-82.3572499805238,152.946174700831,-44.5409144840078));
#33480=CARTESIAN_POINT('Ctrl Pts',(-82.3419384633319,152.946827191783,-44.5563345509316));
#33481=CARTESIAN_POINT('Ctrl Pts',(-82.3273960155321,152.947442041786,-44.5708850167501));
#33482=CARTESIAN_POINT('Ctrl Pts',(-82.3122039053701,152.948078720013,-44.5859898303618));
#33483=CARTESIAN_POINT('Ctrl Pts',(-82.298039274131,152.948672338162,-44.600073069126));
#33484=CARTESIAN_POINT('Ctrl Pts',(-82.2833098428388,152.949284932764,-44.614638231236));
#33485=CARTESIAN_POINT('Ctrl Pts',(-82.2668355203093,152.949963436342,-44.6308091862796));
#33486=CARTESIAN_POINT('Ctrl Pts',(-82.2569804000067,152.950369324619,-44.640482828827));
#33487=CARTESIAN_POINT('Ctrl Pts',(-82.2465003174633,152.950798776047,-44.6507305705817));
#33488=CARTESIAN_POINT('Ctrl Pts',(-82.2351362807521,152.9512615628,-44.6617864428792));
#33489=CARTESIAN_POINT('Ctrl Pts',(-82.2157434600842,152.952051312143,-44.6806533784798));
#33490=CARTESIAN_POINT('Ctrl Pts',(-82.1937724860615,152.952939815148,-44.701869409937));
#33491=CARTESIAN_POINT('Ctrl Pts',(-82.1703917066639,152.953875706794,-44.724209059403));
#33492=CARTESIAN_POINT('Ctrl Pts',(-82.148512158123,152.954751506799,-44.7451143267838));
#33493=CARTESIAN_POINT('Ctrl Pts',(-82.1253977799346,152.955668789748,-44.7670031816187));
#33494=CARTESIAN_POINT('Ctrl Pts',(-82.1020389152638,152.956586843037,-44.7889043017546));
#33495=CARTESIAN_POINT('Ctrl Pts',(-82.0850549283485,152.95725435001,-44.8048283778201));
#33496=CARTESIAN_POINT('Ctrl Pts',(-82.0679424276135,152.957922294783,-44.8207596671516));
#33497=CARTESIAN_POINT('Ctrl Pts',(-82.0510941253576,152.958575556613,-44.8363374216561));
#33498=CARTESIAN_POINT('Ctrl Pts',(-82.0179876170961,152.959859200381,-44.8669473341783));
#33499=CARTESIAN_POINT('Ctrl Pts',(-81.985905861155,152.961083977803,-44.8962006191765));
#33500=CARTESIAN_POINT('Ctrl Pts',(-81.9541547346494,152.962279773567,-44.9247941809783));
#33501=CARTESIAN_POINT('Ctrl Pts',(-81.9237753363642,152.963423907958,-44.9521524292664));
#33502=CARTESIAN_POINT('Ctrl Pts',(-81.8936981469034,152.964541495627,-44.9789063656318));
#33503=CARTESIAN_POINT('Ctrl Pts',(-81.863284802429,152.965657351886,-45.0056339496987));
#33504=CARTESIAN_POINT('Ctrl Pts',(-81.8044829081182,152.967814775312,-45.0573097058726));
#33505=CARTESIAN_POINT('Ctrl Pts',(-81.7444155645553,152.969967466569,-45.1088715803571));
#33506=CARTESIAN_POINT('Ctrl Pts',(-81.6834958884544,152.97209999398,-45.159912167931));
#33507=CARTESIAN_POINT('Ctrl Pts',(-81.6227766819193,152.974225503842,-45.2107847952484));
#33508=CARTESIAN_POINT('Ctrl Pts',(-81.5612108895484,152.97633097578,-45.2611394044767));
#33509=CARTESIAN_POINT('Ctrl Pts',(-81.4992418930669,152.978402762336,-45.3106116095575));
#33510=CARTESIAN_POINT('Ctrl Pts',(-81.4918514972166,152.978649842709,-45.3165116434437));
#33511=CARTESIAN_POINT('Ctrl Pts',(-81.4844554051904,152.978896445954,-45.3223991741816));
#33512=CARTESIAN_POINT('Ctrl Pts',(-81.4770543999913,152.979142550533,-45.3282736222312));
#33513=CARTESIAN_POINT('Ctrl Pts',(-81.3674198092178,152.982788214079,-45.4152945998696));
#33514=CARTESIAN_POINT('Ctrl Pts',(-81.2567032824974,152.986314336548,-45.4994535215176));
#33515=CARTESIAN_POINT('Ctrl Pts',(-81.1448234188012,152.989728633255,-45.5809384138897));
#33516=CARTESIAN_POINT('Ctrl Pts',(-81.0319175572532,152.993174240878,-45.6631705660615));
#33517=CARTESIAN_POINT('Ctrl Pts',(-80.9178266229982,152.996505971538,-45.7426796391603));
#33518=CARTESIAN_POINT('Ctrl Pts',(-80.8024303934238,152.99973015065,-45.8196205899309));
#33519=CARTESIAN_POINT('Ctrl Pts',(-80.7574056010711,153.000988146648,-45.8496410710562));
#33520=CARTESIAN_POINT('Ctrl Pts',(-80.7121817281328,153.002229751435,-45.879270161984));
#33521=CARTESIAN_POINT('Ctrl Pts',(-80.6667502923847,153.003455270574,-45.9085153923877));
#33522=CARTESIAN_POINT('Ctrl Pts',(-80.5023434540499,153.007890167331,-46.0143477480655));
#33523=CARTESIAN_POINT('Ctrl Pts',(-80.33522255323,153.012114027277,-46.1151440174384));
#33524=CARTESIAN_POINT('Ctrl Pts',(-80.165898907729,153.01611707758,-46.2106709860751));
#33525=CARTESIAN_POINT('Ctrl Pts',(-80.0581095575176,153.018665370168,-46.2714822794213));
#33526=CARTESIAN_POINT('Ctrl Pts',(-79.9494279305434,153.0211242215,-46.3301591873505));
#33527=CARTESIAN_POINT('Ctrl Pts',(-79.8399888549942,153.02349155987,-46.386652271659));
#33528=CARTESIAN_POINT('Ctrl Pts',(-79.7365502509129,153.025729098657,-46.4400478778608));
#33529=CARTESIAN_POINT('Ctrl Pts',(-79.6324374878871,153.027884863426,-46.4914920661332));
#33530=CARTESIAN_POINT('Ctrl Pts',(-79.5277159666126,153.029958314008,-46.5409719461636));
#33531=CARTESIAN_POINT('Ctrl Pts',(-79.314087585928,153.034188083446,-46.6419092369774));
#33532=CARTESIAN_POINT('Ctrl Pts',(-79.0979290006393,153.038075338195,-46.7346729132785));
#33533=CARTESIAN_POINT('Ctrl Pts',(-78.8798302078599,153.041624716892,-46.8193736693977));
#33534=CARTESIAN_POINT('Ctrl Pts',(-78.6322905436518,153.045653221586,-46.9155080700548));
#33535=CARTESIAN_POINT('Ctrl Pts',(-78.3822495938295,153.049246394438,-47.0012539099557));
#33536=CARTESIAN_POINT('Ctrl Pts',(-78.1306287168478,153.052409157393,-47.0767286441499));
#33537=CARTESIAN_POINT('Ctrl Pts',(-77.8931412255564,153.05539426995,-47.1479640102081));
#33538=CARTESIAN_POINT('Ctrl Pts',(-77.6542459146123,153.057995972295,-47.2100498496277));
#33539=CARTESIAN_POINT('Ctrl Pts',(-77.4146769360789,153.060218957637,-47.2630981590581));
#33540=CARTESIAN_POINT('Ctrl Pts',(-77.1031189508509,153.063109936423,-47.3320871596668));
#33541=CARTESIAN_POINT('Ctrl Pts',(-76.7904250759102,153.065360402724,-47.385791262169));
#33542=CARTESIAN_POINT('Ctrl Pts',(-76.4780708276596,153.066982067576,-47.424489933388));
#33543=CARTESIAN_POINT('Ctrl Pts',(-76.2229512133501,153.068306584576,-47.4560976036244));
#33544=CARTESIAN_POINT('Ctrl Pts',(-75.9680631605059,153.069211580809,-47.47769402142));
#33545=CARTESIAN_POINT('Ctrl Pts',(-75.7141786640914,153.069703971152,-47.4894442002231));
#33546=CARTESIAN_POINT('Ctrl Pts',(-75.561849820511,153.069999401761,-47.4964942216865));
#33547=CARTESIAN_POINT('Ctrl Pts',(-75.4098812986789,153.070146311133,-47.5));
#33548=CARTESIAN_POINT('Ctrl Pts',(-75.2584312907832,153.070146311133,-47.5));
#33549=CARTESIAN_POINT('',(-85.2550045402988,97.3379334921462,-37.7617694922415));
#33550=CARTESIAN_POINT('Ctrl Pts',(-75.2584312907832,96.9298536888671,-47.5));
#33551=CARTESIAN_POINT('Ctrl Pts',(-75.5045633846179,96.9298536888671,-47.5));
#33552=CARTESIAN_POINT('Ctrl Pts',(-75.7520552424656,96.9302500319664,-47.4905418488515));
#33553=CARTESIAN_POINT('Ctrl Pts',(-76.0002019666101,96.9310464568201,-47.4715363289926));
#33554=CARTESIAN_POINT('Ctrl Pts',(-76.2503083105363,96.9318491710572,-47.4523807221528));
#33555=CARTESIAN_POINT('Ctrl Pts',(-76.5010798500478,96.9330583121682,-47.4235263295611));
#33556=CARTESIAN_POINT('Ctrl Pts',(-76.7517511010284,96.9346764622251,-47.3849115338296));
#33557=CARTESIAN_POINT('Ctrl Pts',(-76.9098170330081,96.9356968201473,-47.3605621772455));
#33558=CARTESIAN_POINT('Ctrl Pts',(-77.0678390514575,96.9368797547064,-47.3323331658699));
#33559=CARTESIAN_POINT('Ctrl Pts',(-77.2256278812742,96.9382257591887,-47.30021272814));
#33560=CARTESIAN_POINT('Ctrl Pts',(-77.4805541929511,96.9404003868767,-47.2483184037482));
#33561=CARTESIAN_POINT('Ctrl Pts',(-77.7348835881212,96.943000755626,-47.1862643886363));
#33562=CARTESIAN_POINT('Ctrl Pts',(-77.9877986935159,96.9460287635668,-47.1140053866907));
#33563=CARTESIAN_POINT('Ctrl Pts',(-78.238491022988,96.9490301594824,-47.0423814419887));
#33564=CARTESIAN_POINT('Ctrl Pts',(-78.4877938708938,96.9524517119756,-46.960731072143));
#33565=CARTESIAN_POINT('Ctrl Pts',(-78.7348613108262,96.956294808409,-46.8690211697629));
#33566=CARTESIAN_POINT('Ctrl Pts',(-78.9574540570356,96.9597572047056,-46.7863961219988));
#33567=CARTESIAN_POINT('Ctrl Pts',(-79.178219269518,96.9635614396341,-46.6956135928646));
#33568=CARTESIAN_POINT('Ctrl Pts',(-79.3966092228911,96.9677104664452,-46.5966031073311));
#33569=CARTESIAN_POINT('Ctrl Pts',(-79.5117216039221,96.9698974001746,-46.5444151171752));
#33570=CARTESIAN_POINT('Ctrl Pts',(-79.6261730745925,96.9721801403637,-46.4899408453131));
#33571=CARTESIAN_POINT('Ctrl Pts',(-79.7398769989603,96.9745592076336,-46.4331678678825));
#33572=CARTESIAN_POINT('Ctrl Pts',(-79.8255654654672,96.9763520976082,-46.3903831583651));
#33573=CARTESIAN_POINT('Ctrl Pts',(-79.9108339003889,96.9781998040441,-46.3462903337874));
#33574=CARTESIAN_POINT('Ctrl Pts',(-79.9956202299998,96.9801020344473,-46.3008963740977));
#33575=CARTESIAN_POINT('Ctrl Pts',(-80.1179145032376,96.982845777286,-46.2354209450383));
#33576=CARTESIAN_POINT('Ctrl Pts',(-80.2392009926963,96.985702883231,-46.1672402704565));
#33577=CARTESIAN_POINT('Ctrl Pts',(-80.3592726364057,96.9886715317515,-46.096397794672));
#33578=CARTESIAN_POINT('Ctrl Pts',(-80.4493263691878,96.9908980181419,-46.0432659378336));
#33579=CARTESIAN_POINT('Ctrl Pts',(-80.5386967932211,96.9931872358059,-45.9886370904615));
#33580=CARTESIAN_POINT('Ctrl Pts',(-80.6272979400797,96.9955382176133,-45.9325343317123));
#33581=CARTESIAN_POINT('Ctrl Pts',(-80.6901194402784,96.9972051509354,-45.8927553943636));
#33582=CARTESIAN_POINT('Ctrl Pts',(-80.7525477555324,96.9989029411444,-45.8522401023252));
#33583=CARTESIAN_POINT('Ctrl Pts',(-80.8145944992525,97.0006323880703,-45.8109693688183));
#33584=CARTESIAN_POINT('Ctrl Pts',(-80.9295336298798,97.0038361198732,-45.7345169726858));
#33585=CARTESIAN_POINT('Ctrl Pts',(-81.0431720192961,97.0071485655894,-45.6554702772559));
#33586=CARTESIAN_POINT('Ctrl Pts',(-81.1555999585007,97.010577144731,-45.5736522266746));
#33587=CARTESIAN_POINT('Ctrl Pts',(-81.2392705921064,97.0131287470388,-45.5127619517043));
#33588=CARTESIAN_POINT('Ctrl Pts',(-81.3222702142043,97.0157447046764,-45.450335930464));
#33589=CARTESIAN_POINT('Ctrl Pts',(-81.4046232952948,97.0184286538688,-45.3862873897387));
#33590=CARTESIAN_POINT('Ctrl Pts',(-81.4290072099244,97.0192233440869,-45.3673232644319));
#33591=CARTESIAN_POINT('Ctrl Pts',(-81.4533343641664,97.0200239983621,-45.348216815585));
#33592=CARTESIAN_POINT('Ctrl Pts',(-81.4776055974068,97.0208306925478,-45.3289662330639));
#33593=CARTESIAN_POINT('Ctrl Pts',(-81.5391883974785,97.0228774977624,-45.2801222059426));
#33594=CARTESIAN_POINT('Ctrl Pts',(-81.6004099351953,97.0249633809687,-45.230345644527));
#33595=CARTESIAN_POINT('Ctrl Pts',(-81.6608367653493,97.0270716038404,-45.1799935844931));
#33596=CARTESIAN_POINT('Ctrl Pts',(-81.7217375617988,97.0291963628532,-45.1292465810325));
#33597=CARTESIAN_POINT('Ctrl Pts',(-81.7818309977204,97.0313438067179,-45.0779151740388));
#33598=CARTESIAN_POINT('Ctrl Pts',(-81.8407076991126,97.0334951088311,-45.0264051634074));
#33599=CARTESIAN_POINT('Ctrl Pts',(-81.848412449255,97.0337766335237,-45.0196644365602));
#33600=CARTESIAN_POINT('Ctrl Pts',(-81.8560964121441,97.0340582220278,-45.0129207049936));
#33601=CARTESIAN_POINT('Ctrl Pts',(-81.8637587149964,97.0343398301421,-45.0061749260102));
#33602=CARTESIAN_POINT('Ctrl Pts',(-81.8954608248865,97.0355049591586,-44.9782648537058));
#33603=CARTESIAN_POINT('Ctrl Pts',(-81.9267943587501,97.0366713896165,-44.950323416774));
#33604=CARTESIAN_POINT('Ctrl Pts',(-81.9584829354052,97.0378676041328,-44.9216941104928));
#33605=CARTESIAN_POINT('Ctrl Pts',(-81.9889234678463,97.0390167061321,-44.894192360064));
#33606=CARTESIAN_POINT('Ctrl Pts',(-82.0196916433901,97.0401932975484,-44.8660557313752));
#33607=CARTESIAN_POINT('Ctrl Pts',(-82.0513983675394,97.0414240203463,-44.8366690269003));
#33608=CARTESIAN_POINT('Ctrl Pts',(-82.0744451172575,97.0423185990534,-44.815308635966));
#33609=CARTESIAN_POINT('Ctrl Pts',(-82.0979838312522,97.0432407645223,-44.7932826402071));
#33610=CARTESIAN_POINT('Ctrl Pts',(-82.1210127519666,97.0441514890136,-44.7715237345274));
#33611=CARTESIAN_POINT('Ctrl Pts',(-82.1453275853431,97.0451130674797,-44.7485498325969));
#33612=CARTESIAN_POINT('Ctrl Pts',(-82.1690739353743,97.046061893013,-44.7258736475739));
#33613=CARTESIAN_POINT('Ctrl Pts',(-82.1911149636574,97.0469501545196,-44.7046377182863));
#33614=CARTESIAN_POINT('Ctrl Pts',(-82.2068149089718,97.0475828680618,-44.6895112494016));
#33615=CARTESIAN_POINT('Ctrl Pts',(-82.2216506432206,97.048184807149,-44.6751166228154));
#33616=CARTESIAN_POINT('Ctrl Pts',(-82.2352224816953,97.0487382197185,-44.661878043602));
#33617=CARTESIAN_POINT('Ctrl Pts',(-82.2539665786671,97.0495025390765,-44.6435942117535));
#33618=CARTESIAN_POINT('Ctrl Pts',(-82.2703047344418,97.0501758535038,-44.6275197407385));
#33619=CARTESIAN_POINT('Ctrl Pts',(-82.2853943613131,97.0508025035944,-44.6125913590771));
#33620=CARTESIAN_POINT('Ctrl Pts',(-82.3017078122441,97.0514799773047,-44.5964522309336));
#33621=CARTESIAN_POINT('Ctrl Pts',(-82.3165616124514,97.0521029310719,-44.5816521420079));
#33622=CARTESIAN_POINT('Ctrl Pts',(-82.3313762833229,97.052729224604,-44.5668038439655));
#33623=CARTESIAN_POINT('Ctrl Pts',(-82.3399024579042,97.0530896705457,-44.5582583161948));
#33624=CARTESIAN_POINT('Ctrl Pts',(-82.34841498729,97.0534512522946,-44.5496961141182));
#33625=CARTESIAN_POINT('Ctrl Pts',(-82.3571792509443,97.0538252291958,-44.5408473087805));
#33626=CARTESIAN_POINT('Ctrl Pts',(-82.3786871997173,97.0547429875326,-44.5191318904163));
#33627=CARTESIAN_POINT('Ctrl Pts',(-82.4017051606882,97.0557335275972,-44.495686890473));
#33628=CARTESIAN_POINT('Ctrl Pts',(-82.4252424021005,97.0567546782845,-44.4714556447462));
#33629=CARTESIAN_POINT('Ctrl Pts',(-82.4433764730258,97.0575414152969,-44.4527868839973));
#33630=CARTESIAN_POINT('Ctrl Pts',(-82.4618193398015,97.0583462962108,-44.4336520417832));
#33631=CARTESIAN_POINT('Ctrl Pts',(-82.480132989783,97.059149399608,-44.414497675069));
#33632=CARTESIAN_POINT('Ctrl Pts',(-82.5227418874183,97.0610179157409,-44.3699327493761));
#33633=CARTESIAN_POINT('Ctrl Pts',(-82.5646620398657,97.0628900093489,-44.3252700581793));
#33634=CARTESIAN_POINT('Ctrl Pts',(-82.6063699441669,97.0647869584907,-44.2800081018298));
#33635=CARTESIAN_POINT('Ctrl Pts',(-82.6470502072916,97.0666371686969,-44.2358613549557));
#33636=CARTESIAN_POINT('Ctrl Pts',(-82.687528551503,97.0685110333236,-44.1911443038387));
#33637=CARTESIAN_POINT('Ctrl Pts',(-82.7282118160296,97.0704296390595,-44.1453595706708));
#33638=CARTESIAN_POINT('Ctrl Pts',(-82.8050451922289,97.0740530689389,-44.0588916908529));
#33639=CARTESIAN_POINT('Ctrl Pts',(-82.8825893433206,97.0778362587322,-43.9686113732394));
#33640=CARTESIAN_POINT('Ctrl Pts',(-82.9602715099619,97.0817721685022,-43.8746866156787));
#33641=CARTESIAN_POINT('Ctrl Pts',(-83.0135483937724,97.0844715397552,-43.810270049923));
#33642=CARTESIAN_POINT('Ctrl Pts',(-83.0668904828917,97.0872427049543,-43.7441402261486));
#33643=CARTESIAN_POINT('Ctrl Pts',(-83.12011860406,97.0900828412725,-43.6763645070107));
#33644=CARTESIAN_POINT('Ctrl Pts',(-83.1574834366882,97.0920765471528,-43.6287876182111));
#33645=CARTESIAN_POINT('Ctrl Pts',(-83.1947921005365,97.0941042245925,-43.5804000475941));
#33646=CARTESIAN_POINT('Ctrl Pts',(-83.2319846282693,97.0961647792114,-43.5312279109517));
#33647=CARTESIAN_POINT('Ctrl Pts',(-83.3154061583439,97.100786530665,-43.4209365399213));
#33648=CARTESIAN_POINT('Ctrl Pts',(-83.3982574549487,97.1055741518579,-43.3066869290041));
#33649=CARTESIAN_POINT('Ctrl Pts',(-83.4802497911608,97.110537167849,-43.1882517765294));
#33650=CARTESIAN_POINT('Ctrl Pts',(-83.5417440433198,97.1142594298424,-43.0994254121734));
#33651=CARTESIAN_POINT('Ctrl Pts',(-83.6027541740862,97.1180803518303,-43.0082446706572));
#33652=CARTESIAN_POINT('Ctrl Pts',(-83.6631384930043,97.1220038933294,-42.9146150638769));
#33653=CARTESIAN_POINT('Ctrl Pts',(-83.7129546259353,97.125240754627,-42.8373720805788));
#33654=CARTESIAN_POINT('Ctrl Pts',(-83.7623472936623,97.128547656966,-42.7584576697775));
#33655=CARTESIAN_POINT('Ctrl Pts',(-83.8112132912057,97.1319257747574,-42.6778438058643));
#33656=CARTESIAN_POINT('Ctrl Pts',(-83.8756292196677,97.136378862895,-42.5715773393654));
#33657=CARTESIAN_POINT('Ctrl Pts',(-83.9391281132563,97.1409555605599,-42.4623611114233));
#33658=CARTESIAN_POINT('Ctrl Pts',(-84.0014476264711,97.1456574395906,-42.3501576123988));
#33659=CARTESIAN_POINT('Ctrl Pts',(-84.0451029559887,97.1489511443686,-42.2715581421804));
#33660=CARTESIAN_POINT('Ctrl Pts',(-84.0881792048591,97.1523062679808,-42.1914930008859));
#33661=CARTESIAN_POINT('Ctrl Pts',(-84.1305811248726,97.1557232089216,-42.1099526790245));
#33662=CARTESIAN_POINT('Ctrl Pts',(-84.1487094320688,97.1571840709539,-42.07509133305));
#33663=CARTESIAN_POINT('Ctrl Pts',(-84.1667148504078,97.1586562660136,-42.039959540874));
#33664=CARTESIAN_POINT('Ctrl Pts',(-84.1845882493972,97.1601396977506,-42.0045596017496));
#33665=CARTESIAN_POINT('Ctrl Pts',(-84.2600062859041,97.166399140007,-41.8551871235313));
#33666=CARTESIAN_POINT('Ctrl Pts',(-84.3330677563785,97.1728580607889,-41.7010543806594));
#33667=CARTESIAN_POINT('Ctrl Pts',(-84.4032695305183,97.1795167321534,-41.5421548808926));
#33668=CARTESIAN_POINT('Ctrl Pts',(-84.4721490087607,97.1860499831287,-41.38624835615));
#33669=CARTESIAN_POINT('Ctrl Pts',(-84.5382754981913,97.1927755378249,-41.2257527830282));
#33670=CARTESIAN_POINT('Ctrl Pts',(-84.6011438509094,97.1996920322345,-41.0607007115753));
#33671=CARTESIAN_POINT('Ctrl Pts',(-84.6628812989308,97.2064841095777,-40.89861767231));
#33672=CARTESIAN_POINT('Ctrl Pts',(-84.7214767697136,97.2134603256099,-40.7321404312636));
#33673=CARTESIAN_POINT('Ctrl Pts',(-84.7764228328878,97.2206177094798,-40.5613398834802));
#33674=CARTESIAN_POINT('Ctrl Pts',(-84.8269272733957,97.227196518715,-40.4043461771818));
#33675=CARTESIAN_POINT('Ctrl Pts',(-84.8743482102586,97.2339283798685,-40.2437001096338));
#33676=CARTESIAN_POINT('Ctrl Pts',(-84.9182691902426,97.2408096144843,-40.0794894618349));
#33677=CARTESIAN_POINT('Ctrl Pts',(-84.9657592462347,97.2482500271828,-39.9019348430332));
#33678=CARTESIAN_POINT('Ctrl Pts',(-85.0091573219157,97.2558650802346,-39.7202126864035));
#33679=CARTESIAN_POINT('Ctrl Pts',(-85.0479051566671,97.2636475117499,-39.5344962863808));
#33680=CARTESIAN_POINT('Ctrl Pts',(-85.0850808909498,97.2711141897705,-39.3563148838972));
#33681=CARTESIAN_POINT('Ctrl Pts',(-85.1179759559616,97.2787349361653,-39.1744568639244));
#33682=CARTESIAN_POINT('Ctrl Pts',(-85.1460734117064,97.2865014682595,-38.9891198804419));
#33683=CARTESIAN_POINT('Ctrl Pts',(-85.1738530168531,97.2941801419762,-38.8058795092503));
#33684=CARTESIAN_POINT('Ctrl Pts',(-85.1969429462417,97.3020013267973,-38.6192383179945));
#33685=CARTESIAN_POINT('Ctrl Pts',(-85.2148204089903,97.3099551276575,-38.4294324379984));
#33686=CARTESIAN_POINT('Ctrl Pts',(-85.2324310950906,97.3177902378307,-38.242458938481));
#33687=CARTESIAN_POINT('Ctrl Pts',(-85.2449837072768,97.3257540391071,-38.0524144131106));
#33688=CARTESIAN_POINT('Ctrl Pts',(-85.2519559728911,97.3338351665264,-37.8595700701175));
#33689=CARTESIAN_POINT('Ctrl Pts',(-85.2531317715568,97.3351979629777,-37.8270489164904));
#33690=CARTESIAN_POINT('Ctrl Pts',(-85.2541488169835,97.3365640915742,-37.7944482460699));
#33691=CARTESIAN_POINT('Ctrl Pts',(-85.2550045402987,97.3379334922496,-37.7617694922459));
#33692=CARTESIAN_POINT('',(-85.2550045405388,2.08814536843728E-14,-37.7617694830788));
#33693=CARTESIAN_POINT('Origin',(-86.439732156933,2.11716282610285E-14,
7.48115287365562));
#33694=CARTESIAN_POINT('',(-86.1895830224162,151.415740322076,-2.07165716802703));
#33695=CARTESIAN_POINT('',(-85.7243527600087,152.036157621931,-19.8380841077199));
#33696=CARTESIAN_POINT('',(-86.1895830224161,98.584259674211,-2.07165716803003));
#33697=CARTESIAN_POINT('',(-85.6814561621248,97.9066367455417,-21.4762390899888));
#33698=CARTESIAN_POINT('',(-86.1895830224171,125.,-2.07165716799089));
#33699=CARTESIAN_POINT('Origin',(-87.179843568538,125.,-2.09758805298467));
#33700=CARTESIAN_POINT('',(-87.1798435685379,151.415740322076,-1.10698805302076));
#33701=CARTESIAN_POINT('Ctrl Pts',(-87.1798435685379,151.415740322076,-1.10698805298467));
#33702=CARTESIAN_POINT('Ctrl Pts',(-86.9248274028706,151.415740322076,-1.10698805298469));
#33703=CARTESIAN_POINT('Ctrl Pts',(-86.4166816928797,151.415740322076,-1.31418047417421));
#33704=CARTESIAN_POINT('Ctrl Pts',(-86.1962585673933,151.415740322076,-1.81672839003031));
#33705=CARTESIAN_POINT('Ctrl Pts',(-86.1895830224163,151.415740322076,-2.07165716802703));
#33706=CARTESIAN_POINT('',(-87.1798435685379,98.5842596779232,-1.10698805303969));
#33707=CARTESIAN_POINT('Ctrl Pts',(-86.1895830224158,98.5842596779245,-2.07165716804597));
#33708=CARTESIAN_POINT('Ctrl Pts',(-86.196258567388,98.5842596779245,-1.81672839004597));
#33709=CARTESIAN_POINT('Ctrl Pts',(-86.4166816928704,98.5842596779245,-1.31418047417961));
#33710=CARTESIAN_POINT('Ctrl Pts',(-86.9248274028675,98.5842596779245,-1.1069880529847));
#33711=CARTESIAN_POINT('Ctrl Pts',(-87.1798435685379,98.5842596779245,-1.10698805298467));
#33712=CARTESIAN_POINT('',(-87.1798435685377,10.,-1.10698805298466));
#33713=CARTESIAN_POINT('Origin',(-75.,255.160240526977,-1.10698805298359));
#33714=CARTESIAN_POINT('',(-90.1602405269769,151.450066634903,-1.10698805298359));
#33715=CARTESIAN_POINT('',(-87.1804269062268,151.450066643412,-1.10698805302075));
#33716=CARTESIAN_POINT('',(14.5184988467186,151.450066634904,-1.10698805302073));
#33717=CARTESIAN_POINT('Origin',(-88.1895895832773,151.414817610179,-1.10698805302076));
#33718=CARTESIAN_POINT('',(-87.180426905974,98.5499333623394,-1.10698805303971));
#33719=CARTESIAN_POINT('Origin',(-88.1895895832768,98.5851823898194,-1.10698805303969));
#33720=CARTESIAN_POINT('',(-90.1602405270594,98.5499333648395,-1.1069880530023));
#33721=CARTESIAN_POINT('',(-89.5,98.5499333650941,-1.10698805303971));
#33722=CARTESIAN_POINT('',(-90.160240526977,10.,-1.10698805298359));
#33723=CARTESIAN_POINT('Origin',(-90.1602405269766,125.,-0.116388052983617));
#33724=CARTESIAN_POINT('',(-91.1502370847138,151.351594196664,-0.150959365780442));
#33725=CARTESIAN_POINT('',(-91.1427258090036,151.358972508694,-0.242922754153557));
#33726=CARTESIAN_POINT('Ctrl Pts',(-91.1502370802217,151.351594200027,-0.150959494417106));
#33727=CARTESIAN_POINT('Ctrl Pts',(-91.1491631036553,151.353432676682,-0.181714159391263));
#33728=CARTESIAN_POINT('Ctrl Pts',(-91.1466549228296,151.355756221436,-0.212414945072602));
#33729=CARTESIAN_POINT('Ctrl Pts',(-91.1427258090037,151.358972508694,-0.242922754153559));
#33730=CARTESIAN_POINT('Ctrl Pts',(-91.1427258090036,151.358972508694,-0.24292275415355));
#33731=CARTESIAN_POINT('Ctrl Pts',(-91.1374114861091,151.363322698016,-0.284186091242532));
#33732=CARTESIAN_POINT('Ctrl Pts',(-91.1294234387949,151.36757266025,-0.324498733121192));
#33733=CARTESIAN_POINT('Ctrl Pts',(-91.1191348747294,151.371699328312,-0.363641879018841));
#33734=CARTESIAN_POINT('Ctrl Pts',(-91.108665028176,151.375898707459,-0.40347471949644));
#33735=CARTESIAN_POINT('Ctrl Pts',(-91.0958128198386,151.379970421895,-0.442096607610936));
#33736=CARTESIAN_POINT('Ctrl Pts',(-91.0809357000733,151.383894532781,-0.479318415283569));
#33737=CARTESIAN_POINT('Ctrl Pts',(-91.065785391141,151.387890702279,-0.517223728553752));
#33738=CARTESIAN_POINT('Ctrl Pts',(-91.0485350573232,151.391733810723,-0.553677194706749));
#33739=CARTESIAN_POINT('Ctrl Pts',(-91.0295263174756,151.395407095696,-0.588519815299758));
#33740=CARTESIAN_POINT('Ctrl Pts',(-91.0099386530726,151.399192253149,-0.624423592434269));
#33741=CARTESIAN_POINT('Ctrl Pts',(-90.9884838430583,151.402797091963,-0.658616973020111));
#33742=CARTESIAN_POINT('Ctrl Pts',(-90.9654983212858,151.406207650165,-0.690967522006363));
#33743=CARTESIAN_POINT('Ctrl Pts',(-90.9421070024027,151.409678419951,-0.723889202656861));
#33744=CARTESIAN_POINT('Ctrl Pts',(-90.9171303594841,151.412948005814,-0.754902570955903));
#33745=CARTESIAN_POINT('Ctrl Pts',(-90.8908856470234,151.416005965519,-0.783908577996022));
#33746=CARTESIAN_POINT('Ctrl Pts',(-90.8630834692129,151.419245396683,-0.814635916560302));
#33747=CARTESIAN_POINT('Ctrl Pts',(-90.8338584162625,151.422247329499,-0.843110485480361));
#33748=CARTESIAN_POINT('Ctrl Pts',(-90.8035451866593,151.425004081347,-0.869259411969861));
#33749=CARTESIAN_POINT('Ctrl Pts',(-90.7902171166291,151.426216165384,-0.880756528180457));
#33750=CARTESIAN_POINT('Ctrl Pts',(-90.7766781377512,151.427380911742,-0.891804627021599));
#33751=CARTESIAN_POINT('Ctrl Pts',(-90.7629542104663,151.428497937637,-0.902400077622066));
#33752=CARTESIAN_POINT('Ctrl Pts',(-90.7535738509671,151.42926142933,-0.909642110724154));
#33753=CARTESIAN_POINT('Ctrl Pts',(-90.7441070322016,151.430002618571,-0.9166725958898));
#33754=CARTESIAN_POINT('Ctrl Pts',(-90.7345686686748,151.430720937456,-0.923486146310951));
#33755=CARTESIAN_POINT('Ctrl Pts',(-90.7046650055345,151.432972934447,-0.944847265124526));
#33756=CARTESIAN_POINT('Ctrl Pts',(-90.6740460478995,151.4350014916,-0.964088965064273));
#33757=CARTESIAN_POINT('Ctrl Pts',(-90.643041764629,151.436819777902,-0.981336159387199));
#33758=CARTESIAN_POINT('Ctrl Pts',(-90.6113182744926,151.43868024302,-0.998983437158749));
#33759=CARTESIAN_POINT('Ctrl Pts',(-90.5791912060278,151.440320576727,-1.01454267784381));
#33760=CARTESIAN_POINT('Ctrl Pts',(-90.5469590262639,151.441755332686,-1.02815192893105));
#33761=CARTESIAN_POINT('Ctrl Pts',(-90.5134608605024,151.443246441673,-1.04229571170188));
#33762=CARTESIAN_POINT('Ctrl Pts',(-90.4798491090415,151.444515514982,-1.05433339462921));
#33763=CARTESIAN_POINT('Ctrl Pts',(-90.4464016203813,151.445579242592,-1.06442328904911));
#33764=CARTESIAN_POINT('Ctrl Pts',(-90.4121869033664,151.446667370301,-1.07474462844151));
#33765=CARTESIAN_POINT('Ctrl Pts',(-90.3781438394058,151.447540633789,-1.08302789222916));
#33766=CARTESIAN_POINT('Ctrl Pts',(-90.3445135868119,151.448217117326,-1.08944461714748));
#33767=CARTESIAN_POINT('Ctrl Pts',(-90.3095456543604,151.448920508731,-1.09611657427528));
#33768=CARTESIAN_POINT('Ctrl Pts',(-90.2750239091229,151.449411165854,-1.10077065913609));
#33769=CARTESIAN_POINT('Ctrl Pts',(-90.241161824875,151.449709486455,-1.1036003528848));
#33770=CARTESIAN_POINT('Ctrl Pts',(-90.2137267181861,151.449951186212,-1.10589297460661));
#33771=CARTESIAN_POINT('Ctrl Pts',(-90.186723424851,151.450066634903,-1.10698805298358));
#33772=CARTESIAN_POINT('Ctrl Pts',(-90.160240526977,151.450066634903,-1.10698805298359));
#33773=CARTESIAN_POINT('',(-91.1427258090037,98.6410274913057,-0.242922754153555));
#33774=CARTESIAN_POINT('Ctrl Pts',(-90.1602405270594,98.5499333650968,-1.10698805298359));
#33775=CARTESIAN_POINT('Ctrl Pts',(-90.1936275021698,98.5499333650971,-1.10698805298063));
#33776=CARTESIAN_POINT('Ctrl Pts',(-90.2278144945236,98.5501218574357,-1.10520012552973));
#33777=CARTESIAN_POINT('Ctrl Pts',(-90.2626259035018,98.5505190569899,-1.10143252419467));
#33778=CARTESIAN_POINT('Ctrl Pts',(-90.2964546221516,98.5509050440086,-1.09777127837643));
#33779=CARTESIAN_POINT('Ctrl Pts',(-90.3308731777914,98.5514881353655,-1.0922404167444));
#33780=CARTESIAN_POINT('Ctrl Pts',(-90.3656730186646,98.5522861294521,-1.08467111422619));
#33781=CARTESIAN_POINT('Ctrl Pts',(-90.3995590514622,98.5530631690337,-1.07730057381706));
#33782=CARTESIAN_POINT('Ctrl Pts',(-90.4338067707199,98.5540439857471,-1.06799712339881));
#33783=CARTESIAN_POINT('Ctrl Pts',(-90.4681755533983,98.5552440967555,-1.05661357628927));
#33784=CARTESIAN_POINT('Ctrl Pts',(-90.5017007040502,98.5564147492844,-1.0455094549891));
#33785=CARTESIAN_POINT('Ctrl Pts',(-90.5353411991603,98.5577940736844,-1.03242599506111));
#33786=CARTESIAN_POINT('Ctrl Pts',(-90.568825049366,98.5593954168909,-1.01723659532911));
#33787=CARTESIAN_POINT('Ctrl Pts',(-90.6011804098537,98.5609427908157,-1.00255911645791));
#33788=CARTESIAN_POINT('Ctrl Pts',(-90.6333895538475,98.5626974782739,-0.985915183351947));
#33789=CARTESIAN_POINT('Ctrl Pts',(-90.6651597688592,98.5646703900921,-0.967201302329024));
#33790=CARTESIAN_POINT('Ctrl Pts',(-90.6912089452575,98.56628802875,-0.951857333530458));
#33791=CARTESIAN_POINT('Ctrl Pts',(-90.7169622674369,98.5680523576273,-0.935121947593831));
#33792=CARTESIAN_POINT('Ctrl Pts',(-90.7422328017124,98.5699687324605,-0.916944343155819));
#33793=CARTESIAN_POINT('Ctrl Pts',(-90.7598979728223,98.5713083594335,-0.90423742967049));
#33794=CARTESIAN_POINT('Ctrl Pts',(-90.7773242237009,98.5727221116422,-0.890827407800272));
#33795=CARTESIAN_POINT('Ctrl Pts',(-90.7944335002702,98.5742108405555,-0.876706201012937));
#33796=CARTESIAN_POINT('Ctrl Pts',(-90.82327859867,98.5767207381435,-0.852898788837628));
#33797=CARTESIAN_POINT('Ctrl Pts',(-90.8512320530382,98.5794443209029,-0.827064484817514));
#33798=CARTESIAN_POINT('Ctrl Pts',(-90.8779196024602,98.5823873497598,-0.799148644197289));
#33799=CARTESIAN_POINT('Ctrl Pts',(-90.8810890401233,98.5827368665459,-0.795833333553283));
#33800=CARTESIAN_POINT('Ctrl Pts',(-90.8842405651743,98.5830894766359,-0.792488681647797));
#33801=CARTESIAN_POINT('Ctrl Pts',(-90.887373503216,98.5834451882015,-0.789114610968819));
#33802=CARTESIAN_POINT('Ctrl Pts',(-90.91349324887,98.5864108056179,-0.760984508560153));
#33803=CARTESIAN_POINT('Ctrl Pts',(-90.9383232923378,98.5895923746177,-0.730806016455834));
#33804=CARTESIAN_POINT('Ctrl Pts',(-90.9615796035868,98.5929776535434,-0.6986952518177));
#33805=CARTESIAN_POINT('Ctrl Pts',(-90.9843896449801,98.596297971697,-0.667200666854423));
#33806=CARTESIAN_POINT('Ctrl Pts',(-91.0056858045992,98.5998142690973,-0.633847138033118));
#33807=CARTESIAN_POINT('Ctrl Pts',(-91.0251732145454,98.6035105374296,-0.598786510810653));
#33808=CARTESIAN_POINT('Ctrl Pts',(-91.0442068640851,98.6071207389001,-0.564542263215045));
#33809=CARTESIAN_POINT('Ctrl Pts',(-91.0615150240552,98.6109026351797,-0.528669419651763));
#33810=CARTESIAN_POINT('Ctrl Pts',(-91.0767967926135,98.6148368766025,-0.491351519671906));
#33811=CARTESIAN_POINT('Ctrl Pts',(-91.0926250350494,98.6189118059409,-0.452699136878158));
#33812=CARTESIAN_POINT('Ctrl Pts',(-91.1062796741201,98.6231502304214,-0.412495935335517));
#33813=CARTESIAN_POINT('Ctrl Pts',(-91.1173952218127,98.6275252669781,-0.370996911994406));
#33814=CARTESIAN_POINT('Ctrl Pts',(-91.1277832888068,98.6316139699471,-0.332213880642727));
#33815=CARTESIAN_POINT('Ctrl Pts',(-91.1359535407758,98.6358219585363,-0.292299376062368));
#33816=CARTESIAN_POINT('Ctrl Pts',(-91.1415810730939,98.640122613652,-0.251505891319268));
#33817=CARTESIAN_POINT('Ctrl Pts',(-91.1419751715479,98.6404237903377,-0.248649106433665));
#33818=CARTESIAN_POINT('Ctrl Pts',(-91.1423567890218,98.6407254195618,-0.245788029034997));
#33819=CARTESIAN_POINT('Ctrl Pts',(-91.1427258090036,98.6410274913057,-0.24292275415355));
#33820=CARTESIAN_POINT('',(-91.1502370830104,98.6484058020538,-0.15095941455783));
#33821=CARTESIAN_POINT('Ctrl Pts',(-91.1427258090036,98.6410274913057,-0.242922754153552));
#33822=CARTESIAN_POINT('Ctrl Pts',(-91.1466549228296,98.6442437785638,-0.212414945072553));
#33823=CARTESIAN_POINT('Ctrl Pts',(-91.1491631036553,98.6465673233178,-0.181714159391264));
#33824=CARTESIAN_POINT('Ctrl Pts',(-91.1502370802217,98.648405799973,-0.150959494417108));
#33825=CARTESIAN_POINT('',(-91.1502370802217,10.,-0.150959494417115));
#33826=CARTESIAN_POINT('Origin',(-91.4225478323467,125.,7.64700017509565));
#33827=CARTESIAN_POINT('Origin',(-91.1434680304672,154.858179732358,-0.344799717671422));
#33828=CARTESIAN_POINT('Ctrl Pts',(-91.1502370830108,98.6484058015544,-0.150959414547952));
#33829=CARTESIAN_POINT('Ctrl Pts',(-91.1608509661369,98.6544241526206,0.152982430965581));
#33830=CARTESIAN_POINT('Ctrl Pts',(-91.17146505027,98.6531332465165,0.45692992220659));
#33831=CARTESIAN_POINT('Ctrl Pts',(-91.1820173463987,98.644739584181,0.759107349050716));
#33832=CARTESIAN_POINT('Ctrl Pts',(-91.1931860269039,98.6358556283338,1.07893566841866));
#33833=CARTESIAN_POINT('Ctrl Pts',(-91.2042854442651,98.6190147186536,1.39677982461294));
#33834=CARTESIAN_POINT('Ctrl Pts',(-91.2152410033274,98.5945116887291,1.71050410153517));
#33835=CARTESIAN_POINT('Ctrl Pts',(-91.2265648454423,98.5691849627608,2.03477456178694));
#33836=CARTESIAN_POINT('Ctrl Pts',(-91.2377349269306,98.5356723842814,2.35464160344755));
#33837=CARTESIAN_POINT('Ctrl Pts',(-91.248668633846,98.4943521313624,2.66774032308646));
#33838=CARTESIAN_POINT('Ctrl Pts',(-91.2591990865414,98.4545558415871,2.96929141473728));
#33839=CARTESIAN_POINT('Ctrl Pts',(-91.2695102198318,98.4075177841907,3.26456256793349));
#33840=CARTESIAN_POINT('Ctrl Pts',(-91.2795289496891,98.3536178395698,3.55146148952567));
#33841=CARTESIAN_POINT('Ctrl Pts',(-91.2888023676649,98.3037276117207,3.81701746863838));
#33842=CARTESIAN_POINT('Ctrl Pts',(-91.2978252396287,98.2479590823338,4.07539970083931));
#33843=CARTESIAN_POINT('Ctrl Pts',(-91.3065408289035,98.1866413170569,4.32498353248579));
#33844=CARTESIAN_POINT('Ctrl Pts',(-91.3104444004521,98.159178081192,4.43676809615404));
#33845=CARTESIAN_POINT('Ctrl Pts',(-91.3142863506766,98.1306020049234,4.54678825599644));
#33846=CARTESIAN_POINT('Ctrl Pts',(-91.3180616920481,98.1009442045658,4.6549011682349));
#33847=CARTESIAN_POINT('Ctrl Pts',(-91.326643296697,98.033530031281,4.90064908318734));
#33848=CARTESIAN_POINT('Ctrl Pts',(-91.3348806216367,97.960431079259,5.1365202266346));
#33849=CARTESIAN_POINT('Ctrl Pts',(-91.3427231061177,97.8820414542344,5.3610857565584));
#33850=CARTESIAN_POINT('Ctrl Pts',(-91.350523773394,97.8040698134605,5.58445387222332));
#33851=CARTESIAN_POINT('Ctrl Pts',(-91.3579338190914,97.7208636379,5.79663749030625));
#33852=CARTESIAN_POINT('Ctrl Pts',(-91.3649035551217,97.6327601136504,5.99622374776464));
#33853=CARTESIAN_POINT('Ctrl Pts',(-91.368479418142,97.5875580955314,6.0986226211669));
#33854=CARTESIAN_POINT('Ctrl Pts',(-91.3719393796842,97.5410661585727,6.19770534846045));
#33855=CARTESIAN_POINT('Ctrl Pts',(-91.3752767071003,97.4933247977738,6.29327932403377));
#33856=CARTESIAN_POINT('Ctrl Pts',(-91.3773968733173,97.4629952532901,6.35399638561557));
#33857=CARTESIAN_POINT('Ctrl Pts',(-91.3794675449916,97.4321613836604,6.41329731597365));
#33858=CARTESIAN_POINT('Ctrl Pts',(-91.3814881479942,97.4008471727538,6.47116557607379));
#33859=CARTESIAN_POINT('Ctrl Pts',(-91.3860381142601,97.3303342599829,6.6014725344328));
#33860=CARTESIAN_POINT('Ctrl Pts',(-91.390329366616,97.257387463159,6.72436599349021));
#33861=CARTESIAN_POINT('Ctrl Pts',(-91.3943582779381,97.1822407137656,6.83974436616887));
#33862=CARTESIAN_POINT('Ctrl Pts',(-91.3983525570191,97.1077399205972,6.95413095439032));
#33863=CARTESIAN_POINT('Ctrl Pts',(-91.402088992569,97.0310765080936,7.06113128124958));
#33864=CARTESIAN_POINT('Ctrl Pts',(-91.4055624044048,96.9524620760231,7.16059846659543));
#33865=CARTESIAN_POINT('Ctrl Pts',(-91.408975303329,96.8752172449084,7.25833275953808));
#33866=CARTESIAN_POINT('Ctrl Pts',(-91.4121342673205,96.7960884723647,7.34879420878303));
#33867=CARTESIAN_POINT('Ctrl Pts',(-91.4150327115687,96.7152653465583,7.43179505353113));
#33868=CARTESIAN_POINT('Ctrl Pts',(-91.4177400490971,96.6397712321589,7.50932330062798));
#33869=CARTESIAN_POINT('Ctrl Pts',(-91.4202200793374,96.5627985519997,7.58034205034112));
#33870=CARTESIAN_POINT('Ctrl Pts',(-91.422466027112,96.484496248271,7.64465757967503));
#33871=CARTESIAN_POINT('',(-91.4225478323467,10.,7.64700017509565));
#33872=CARTESIAN_POINT('Ctrl Pts',(-91.4377196187991,95.3892469230042,8.08146329470032));
#33873=CARTESIAN_POINT('Ctrl Pts',(-91.4377196187991,96.1635444295028,8.08146329470032));
#33874=CARTESIAN_POINT('Ctrl Pts',(-91.385522567936,97.9288843816109,6.58673532556422));
#33875=CARTESIAN_POINT('Ctrl Pts',(-91.2369645359298,98.69758256029,2.33258989382487));
#33876=CARTESIAN_POINT('Ctrl Pts',(-91.1502370802217,98.648405799973,-0.150959494417113));
#33877=CARTESIAN_POINT('Ctrl Pts',(-91.4320284193498,95.3892469230042,7.91848866578633));
#33878=CARTESIAN_POINT('Ctrl Pts',(-91.4321257472612,96.0767253585936,7.92120291221529));
#33879=CARTESIAN_POINT('Ctrl Pts',(-91.3823808563439,97.6410840917862,6.45199279978022));
#33880=CARTESIAN_POINT('Ctrl Pts',(-91.2388047631011,98.2151871396527,2.27004549204743));
#33881=CARTESIAN_POINT('Ctrl Pts',(-91.1506412414195,98.063194128322,-0.139385831990593));
#33882=CARTESIAN_POINT('Ctrl Pts',(-91.4571388684122,95.3892469230043,7.63207539401465));
#33883=CARTESIAN_POINT('Ctrl Pts',(-91.4562245044735,95.9248077248482,7.63957838582039));
#33884=CARTESIAN_POINT('Ctrl Pts',(-91.4642751653486,97.135749851621,6.21271282739582));
#33885=CARTESIAN_POINT('Ctrl Pts',(-91.532083267643,97.365915276391,2.15270554671048));
#33886=CARTESIAN_POINT('Ctrl Pts',(-91.6302567784007,97.0491319856409,-0.136054931572091));
#33887=CARTESIAN_POINT('Ctrl Pts',(-91.5422405072607,95.3892469230042,7.35841489894449));
#33888=CARTESIAN_POINT('Ctrl Pts',(-91.5383641787502,95.7807842850686,7.37003725116254));
#33889=CARTESIAN_POINT('Ctrl Pts',(-91.7102365608264,96.653897412585,6.00652314207723));
#33890=CARTESIAN_POINT('Ctrl Pts',(-92.2651920032989,96.8438249769031,2.09008342830859));
#33891=CARTESIAN_POINT('Ctrl Pts',(-92.64334491981,96.6650326242278,-0.16382719775088));
#33892=CARTESIAN_POINT('Ctrl Pts',(-91.58909715561,95.3892469230042,7.24544107817309));
#33893=CARTESIAN_POINT('Ctrl Pts',(-91.5836350611542,95.7215485968881,7.25861047252436));
#33894=CARTESIAN_POINT('Ctrl Pts',(-91.8463847491682,96.4541169694422,5.93057394968416));
#33895=CARTESIAN_POINT('Ctrl Pts',(-92.6242170191814,96.712708284784,2.07846842064284));
#33896=CARTESIAN_POINT('Ctrl Pts',(-93.0818243012207,96.6499744556144,-0.178841068366084));
#33897=CARTESIAN_POINT('Ctrl Pts',(-91.1502370886053,98.6484058047267,-0.150959254342109));
#33898=CARTESIAN_POINT('Ctrl Pts',(-91.1505907297749,98.1363456007286,-0.14083230598802));
#33899=CARTESIAN_POINT('Ctrl Pts',(-91.5660324284838,97.1168172367148,-0.135152181157953));
#33900=CARTESIAN_POINT('Ctrl Pts',(-92.5702649876338,96.6675423381497,-0.161324668159715));
#33901=CARTESIAN_POINT('Ctrl Pts',(-93.0818242569856,96.6499744616786,-0.178840850160806));
#33902=CARTESIAN_POINT('Ctrl Pts',(-93.1263423687191,96.6422458372675,-0.428594588872776));
#33903=CARTESIAN_POINT('Ctrl Pts',(-93.1137918128178,96.645108974232,-0.346605073576113));
#33904=CARTESIAN_POINT('Ctrl Pts',(-93.0989319817565,96.6476291469834,-0.263230742927645));
#33905=CARTESIAN_POINT('Ctrl Pts',(-93.0818243012207,96.6499744556145,-0.178841068366062));
#33906=CARTESIAN_POINT('Ctrl Pts',(-92.5345241435646,96.6449042747314,-0.352466900319596));
#33907=CARTESIAN_POINT('Ctrl Pts',(-92.5235334502953,96.6541336852884,-0.28968976176139));
#33908=CARTESIAN_POINT('Ctrl Pts',(-92.5111303644816,96.6621607150085,-0.224777419765622));
#33909=CARTESIAN_POINT('Ctrl Pts',(-92.4971851260064,96.6700520137655,-0.158822574212458));
#33910=CARTESIAN_POINT('Ctrl Pts',(-91.5098210954509,97.1483420017645,-0.238075387754026));
#33911=CARTESIAN_POINT('Ctrl Pts',(-91.5073356030473,97.1611048966918,-0.205356712278563));
#33912=CARTESIAN_POINT('Ctrl Pts',(-91.5043063271605,97.1729748355479,-0.170674790930288));
#33913=CARTESIAN_POINT('Ctrl Pts',(-91.5002119144332,97.1836703154995,-0.134177658262761));
#33914=CARTESIAN_POINT('Ctrl Pts',(-91.1447045095907,98.1937704073305,-0.227559030318396));
#33915=CARTESIAN_POINT('Ctrl Pts',(-91.1478233995989,98.1998213112037,-0.199992833754772));
#33916=CARTESIAN_POINT('Ctrl Pts',(-91.1497488709448,98.2050271975305,-0.171409624420935));
#33917=CARTESIAN_POINT('Ctrl Pts',(-91.15054020112,98.2094970462348,-0.142279247597215));
#33918=CARTESIAN_POINT('Ctrl Pts',(-91.1427258090036,98.6410274913057,-0.242922754153552));
#33919=CARTESIAN_POINT('Ctrl Pts',(-91.1466549228296,98.6442437785638,-0.212414945072553));
#33920=CARTESIAN_POINT('Ctrl Pts',(-91.1491631036553,98.6465673233178,-0.181714159391264));
#33921=CARTESIAN_POINT('Ctrl Pts',(-91.1502370802217,98.648405799973,-0.150959494417108));
#33922=CARTESIAN_POINT('Ctrl Pts',(-91.1427258090036,98.6410274913057,-0.242922754153552));
#33923=CARTESIAN_POINT('Ctrl Pts',(-91.1450342930219,98.1192275600013,-0.224998409679203));
#33924=CARTESIAN_POINT('Ctrl Pts',(-91.5778540668553,97.0810988454769,-0.244489200581371));
#33925=CARTESIAN_POINT('Ctrl Pts',(-92.6085014217089,96.6445719700484,-0.361982861388743));
#33926=CARTESIAN_POINT('Ctrl Pts',(-93.1263423687191,96.6422458372675,-0.428594588872776));
#33927=CARTESIAN_POINT('Ctrl Pts',(-91.1427258090036,98.6410274913057,-0.24292275415355));
#33928=CARTESIAN_POINT('Ctrl Pts',(-91.1166468087059,98.6196797879617,-0.445414511162568));
#33929=CARTESIAN_POINT('Ctrl Pts',(-90.9051173924262,98.5718557220257,-0.899045470084137));
#33930=CARTESIAN_POINT('Ctrl Pts',(-90.4324594777846,98.5499333650968,-1.10698805298353));
#33931=CARTESIAN_POINT('Ctrl Pts',(-90.1602405269768,98.5499333650968,-1.10698805298359));
#33932=CARTESIAN_POINT('Ctrl Pts',(-91.1453640764531,98.0446847126721,-0.222437789040015));
#33933=CARTESIAN_POINT('Ctrl Pts',(-91.1237244185915,98.0260938784506,-0.424815955791327));
#33934=CARTESIAN_POINT('Ctrl Pts',(-90.9192391642133,97.9842182625979,-0.887505534578687));
#33935=CARTESIAN_POINT('Ctrl Pts',(-90.4364581881492,97.9648325110949,-1.10698805298353));
#33936=CARTESIAN_POINT('Ctrl Pts',(-90.1602405269768,97.9648325110949,-1.10698805298359));
#33937=CARTESIAN_POINT('Ctrl Pts',(-91.644982749386,97.0121481456145,-0.250726920920982));
#33938=CARTESIAN_POINT('Ctrl Pts',(-91.6122159822542,96.9979468150904,-0.558182311985469));
#33939=CARTESIAN_POINT('Ctrl Pts',(-91.3055514149846,96.965854715485,-1.25748967830848));
#33940=CARTESIAN_POINT('Ctrl Pts',(-90.5797973703263,96.9509444534161,-1.58580167253402));
#33941=CARTESIAN_POINT('Ctrl Pts',(-90.1602405269769,96.9509444534161,-1.58580167253413));
#33942=CARTESIAN_POINT('Ctrl Pts',(-92.6824786998532,96.6442396653654,-0.371498822457906));
#33943=CARTESIAN_POINT('Ctrl Pts',(-92.617485685006,96.626101559722,-0.891929411613029));
#33944=CARTESIAN_POINT('Ctrl Pts',(-92.0783783062361,96.5853022353126,-2.06074258235985));
#33945=CARTESIAN_POINT('Ctrl Pts',(-90.8616785952985,96.5664665050522,-2.59863073980051));
#33946=CARTESIAN_POINT('Ctrl Pts',(-90.1602405269772,96.5664665050522,-2.59863073980068));
#33947=CARTESIAN_POINT('Ctrl Pts',(-93.1263423687192,96.6422458372675,-0.428594588872789));
#33948=CARTESIAN_POINT('Ctrl Pts',(-93.0476104302067,96.6208981339235,-1.03991282883966));
#33949=CARTESIAN_POINT('Ctrl Pts',(-92.4090076921429,96.5730740679875,-2.40941489400306));
#33950=CARTESIAN_POINT('Ctrl Pts',(-90.9820636587013,96.5511517110586,-3.03718905957839));
#33951=CARTESIAN_POINT('Ctrl Pts',(-90.1602405269773,96.5511517110586,-3.03718905957859));
#33952=CARTESIAN_POINT('Ctrl Pts',(-93.1366991876594,96.6421993146119,-0.429926823422469));
#33953=CARTESIAN_POINT('Ctrl Pts',(-93.0576466742614,96.6207767206549,-1.04336577524161));
#33954=CARTESIAN_POINT('Ctrl Pts',(-92.4167223778141,96.5727887440832,-2.41755058127474));
#33955=CARTESIAN_POINT('Ctrl Pts',(-90.984872643514,96.5507943658654,-3.04742208703988));
#33956=CARTESIAN_POINT('Ctrl Pts',(-90.1602405269773,96.5507943658654,-3.04742208704007));
#33957=CARTESIAN_POINT('Ctrl Pts',(-93.1470560065996,96.6421527919563,-0.43125905797215));
#33958=CARTESIAN_POINT('Ctrl Pts',(-93.0676829183161,96.6206553073862,-1.04681872164357));
#33959=CARTESIAN_POINT('Ctrl Pts',(-92.4244370634852,96.572503420179,-2.42568626854641));
#33960=CARTESIAN_POINT('Ctrl Pts',(-90.9876816283268,96.5504370206722,-3.05765511450136));
#33961=CARTESIAN_POINT('Ctrl Pts',(-90.1602405269773,96.5504370206722,-3.05765511450156));
#33962=CARTESIAN_POINT('Ctrl Pts',(-93.1574128255398,96.6421062693006,-0.432591292521831));
#33963=CARTESIAN_POINT('Ctrl Pts',(-93.0777191623708,96.6205338941176,-1.05027166804552));
#33964=CARTESIAN_POINT('Ctrl Pts',(-92.4321517491564,96.5722180962747,-2.43382195581809));
#33965=CARTESIAN_POINT('Ctrl Pts',(-90.9904906131395,96.550079675479,-3.06788814196284));
#33966=CARTESIAN_POINT('Ctrl Pts',(-90.1602405269773,96.550079675479,-3.06788814196305));
#33967=CARTESIAN_POINT('Ctrl Pts',(-90.1602405269773,96.5511517374785,-3.03718906036251));
#33968=CARTESIAN_POINT('Ctrl Pts',(-90.1602405326217,96.5690189968019,-2.52553769156534));
#33969=CARTESIAN_POINT('Ctrl Pts',(-90.1602405365164,97.0177387222346,-1.52035404791387));
#33970=CARTESIAN_POINT('Ctrl Pts',(-90.1602405301788,98.0379701221313,-1.10698805980922));
#33971=CARTESIAN_POINT('Ctrl Pts',(-90.1602405269769,98.5499333650968,-1.10698805303971));
#33972=CARTESIAN_POINT('Origin',(-89.4999999820962,98.5499333797212,-3.10698805303971));
#33973=CARTESIAN_POINT('Ctrl Pts',(-87.1804269060858,98.5499333623413,-1.10698805303971));
#33974=CARTESIAN_POINT('Ctrl Pts',(-87.1815009261884,98.4873406025329,-1.1069880531275));
#33975=CARTESIAN_POINT('Ctrl Pts',(-87.1840579106947,98.4241408646722,-1.10998490574784));
#33976=CARTESIAN_POINT('Ctrl Pts',(-87.1881390479572,98.360704936008,-1.11607538337618));
#33977=CARTESIAN_POINT('Ctrl Pts',(-87.1923199535234,98.2957182398516,-1.12231475004763));
#33978=CARTESIAN_POINT('Ctrl Pts',(-87.1981005124166,98.2304840655007,-1.13180100222692));
#33979=CARTESIAN_POINT('Ctrl Pts',(-87.2055034784609,98.1654278587446,-1.14459530415648));
#33980=CARTESIAN_POINT('Ctrl Pts',(-87.2130115337013,98.0994481431639,-1.15757122827592));
#33981=CARTESIAN_POINT('Ctrl Pts',(-87.2221884027279,98.0336520468566,-1.17394984377174));
#33982=CARTESIAN_POINT('Ctrl Pts',(-87.2330353173121,97.9685031746936,-1.19374984691703));
#33983=CARTESIAN_POINT('Ctrl Pts',(-87.2406062515892,97.9230305358575,-1.20756986193935));
#33984=CARTESIAN_POINT('Ctrl Pts',(-87.2489903183309,97.8778736403436,-1.22305574602423));
#33985=CARTESIAN_POINT('Ctrl Pts',(-87.2581815619746,97.8331933638605,-1.24020099663752));
#33986=CARTESIAN_POINT('Ctrl Pts',(-87.2631591627435,97.8089963577538,-1.24948616151218));
#33987=CARTESIAN_POINT('Ctrl Pts',(-87.2683717821683,97.7849457955826,-1.25925473753567));
#33988=CARTESIAN_POINT('Ctrl Pts',(-87.2738261529875,97.7610324510058,-1.26952010462089));
#33989=CARTESIAN_POINT('Ctrl Pts',(-87.2784433916545,97.7407893060311,-1.27820995197606));
#33990=CARTESIAN_POINT('Ctrl Pts',(-87.2832342269336,97.7206429975058,-1.28725647533829));
#33991=CARTESIAN_POINT('Ctrl Pts',(-87.288205139888,97.7005854333376,-1.2966725820337));
#33992=CARTESIAN_POINT('Ctrl Pts',(-87.2978800811774,97.6615471807041,-1.31499925165897));
#33993=CARTESIAN_POINT('Ctrl Pts',(-87.308236118583,97.6228432436885,-1.33472372569521));
#33994=CARTESIAN_POINT('Ctrl Pts',(-87.3193188910365,97.5844243922713,-1.35593716686897));
#33995=CARTESIAN_POINT('Ctrl Pts',(-87.3299467239992,97.5475826058688,-1.37627981220473));
#33996=CARTESIAN_POINT('Ctrl Pts',(-87.3412430484899,97.5110027132478,-1.39799208075123));
#33997=CARTESIAN_POINT('Ctrl Pts',(-87.3532628700876,97.474670359882,-1.42118541560665));
#33998=CARTESIAN_POINT('Ctrl Pts',(-87.3625954880626,97.4464606255413,-1.43919354759184));
#33999=CARTESIAN_POINT('Ctrl Pts',(-87.372367193159,97.4184031907704,-1.45810070898374));
#34000=CARTESIAN_POINT('Ctrl Pts',(-87.3824913075608,97.3907880474527,-1.47774795870962));
#34001=CARTESIAN_POINT('Ctrl Pts',(-87.3922370109412,97.3642050807948,-1.49666084930638));
#34002=CARTESIAN_POINT('Ctrl Pts',(-87.4023090277949,97.3380321475425,-1.51625904662398));
#34003=CARTESIAN_POINT('Ctrl Pts',(-87.4126107166811,97.3124997420692,-1.53635928660304));
#34004=CARTESIAN_POINT('Ctrl Pts',(-87.4235124042222,97.2854802591749,-1.55763021976495));
#34005=CARTESIAN_POINT('Ctrl Pts',(-87.4346712953696,97.2591787766208,-1.57946341273203));
#34006=CARTESIAN_POINT('Ctrl Pts',(-87.4459522799394,97.2338289045159,-1.6015969581292));
#34007=CARTESIAN_POINT('Ctrl Pts',(-87.4572332645092,97.2084790324111,-1.62373050352637));
#34008=CARTESIAN_POINT('Ctrl Pts',(-87.4686360972243,97.184080961596,-1.64616389366411));
#34009=CARTESIAN_POINT('Ctrl Pts',(-87.4800078549512,97.1608235793665,-1.66859603674825));
#34010=CARTESIAN_POINT('Ctrl Pts',(-87.4903173825502,97.139738657428,-1.68893280471191));
#34011=CARTESIAN_POINT('Ctrl Pts',(-87.5006452210807,97.1195811915833,-1.70926696738899));
#34012=CARTESIAN_POINT('Ctrl Pts',(-87.5110403328468,97.1001349971983,-1.72972452281474));
#34013=CARTESIAN_POINT('Ctrl Pts',(-87.5216180799993,97.0803471457629,-1.75054150424986));
#34014=CARTESIAN_POINT('Ctrl Pts',(-87.5322656346992,97.0612955319191,-1.77148654897007));
#34015=CARTESIAN_POINT('Ctrl Pts',(-87.5430548585641,97.0427857370936,-1.79272953252293));
#34016=CARTESIAN_POINT('Ctrl Pts',(-87.5491855914916,97.0322679639859,-1.80480037843155));
#34017=CARTESIAN_POINT('Ctrl Pts',(-87.5553624195979,97.0219257571177,-1.81696806780241));
#34018=CARTESIAN_POINT('Ctrl Pts',(-87.5616011292679,97.0117286275507,-1.82926848459842));
#34019=CARTESIAN_POINT('Ctrl Pts',(-87.5726405009836,96.9936848477184,-1.85103402273897));
#34020=CARTESIAN_POINT('Ctrl Pts',(-87.5838727469019,96.9760929830017,-1.87321360117574));
#34021=CARTESIAN_POINT('Ctrl Pts',(-87.5953946897771,96.9588032942548,-1.89602133801029));
#34022=CARTESIAN_POINT('Ctrl Pts',(-87.603415796537,96.9467669180302,-1.91189915428516));
#34023=CARTESIAN_POINT('Ctrl Pts',(-87.6115776517912,96.9348777862549,-1.92808203022974));
#34024=CARTESIAN_POINT('Ctrl Pts',(-87.6199173030825,96.9230974611377,-1.94464976814166));
#34025=CARTESIAN_POINT('Ctrl Pts',(-87.6303491045522,96.908361831484,-1.9653738184239));
#34026=CARTESIAN_POINT('Ctrl Pts',(-87.6410386889382,96.8938030826781,-1.98668611857021));
#34027=CARTESIAN_POINT('Ctrl Pts',(-87.6521536405938,96.8793020895749,-2.00886478434623));
#34028=CARTESIAN_POINT('Ctrl Pts',(-87.6629013036635,96.8652802752766,-2.03031056607171));
#34029=CARTESIAN_POINT('Ctrl Pts',(-87.6740468090714,96.8513122476249,-2.05256657084583));
#34030=CARTESIAN_POINT('Ctrl Pts',(-87.6857469524764,96.8373318872967,-2.0759082134485));
#34031=CARTESIAN_POINT('Ctrl Pts',(-87.6913575913833,96.8306278024942,-2.08710136925892));
#34032=CARTESIAN_POINT('Ctrl Pts',(-87.6970958404511,96.8239215252706,-2.09854451762395));
#34033=CARTESIAN_POINT('Ctrl Pts',(-87.7029793048669,96.8172096223656,-2.11026993048899));
#34034=CARTESIAN_POINT('Ctrl Pts',(-87.7109322345842,96.8081368570185,-2.12611967102135));
#34035=CARTESIAN_POINT('Ctrl Pts',(-87.7191380455425,96.7990536638291,-2.14249463882093));
#34036=CARTESIAN_POINT('Ctrl Pts',(-87.7273944712925,96.7902045026806,-2.15899075613775));
#34037=CARTESIAN_POINT('Ctrl Pts',(-87.7357283377998,96.781272341241,-2.17564159801164));
#34038=CARTESIAN_POINT('Ctrl Pts',(-87.7441136830687,96.7725787853036,-2.1924156749047));
#34039=CARTESIAN_POINT('Ctrl Pts',(-87.7523310003436,96.7643288275977,-2.20887229565755));
#34040=CARTESIAN_POINT('Ctrl Pts',(-87.7610830456303,96.7555420178592,-2.22639980314885));
#34041=CARTESIAN_POINT('Ctrl Pts',(-87.769644366615,96.747258575286,-2.24356692921192));
#34042=CARTESIAN_POINT('Ctrl Pts',(-87.7777382256736,96.7396702519667,-2.25981609488414));
#34043=CARTESIAN_POINT('Ctrl Pts',(-87.7837121784573,96.7340694273306,-2.27180935394586));
#34044=CARTESIAN_POINT('Ctrl Pts',(-87.7894311956528,96.7288459269441,-2.28330192841034));
#34045=CARTESIAN_POINT('Ctrl Pts',(-87.7947812008332,96.7240601609384,-2.29406360471026));
#34046=CARTESIAN_POINT('Ctrl Pts',(-87.8016182782788,96.7179441569883,-2.30781656602983));
#34047=CARTESIAN_POINT('Ctrl Pts',(-87.8078736993465,96.7125376362562,-2.32037240072497));
#34048=CARTESIAN_POINT('Ctrl Pts',(-87.8137915809487,96.7075508065288,-2.33223244217435));
#34049=CARTESIAN_POINT('Ctrl Pts',(-87.8199844816976,96.702332226025,-2.34464365018956));
#34050=CARTESIAN_POINT('Ctrl Pts',(-87.8258079809655,96.6975737662946,-2.35629329421587));
#34051=CARTESIAN_POINT('Ctrl Pts',(-87.8315543018169,96.6929968170545,-2.36777974699139));
#34052=CARTESIAN_POINT('Ctrl Pts',(-87.8373280798138,96.6883979981756,-2.37932108448582));
#34053=CARTESIAN_POINT('Ctrl Pts',(-87.8430240792909,96.6839826074618,-2.39069789208212));
#34054=CARTESIAN_POINT('Ctrl Pts',(-87.8489480002743,96.6795146893534,-2.40253565402661));
#34055=CARTESIAN_POINT('Ctrl Pts',(-87.8530398130565,96.6764285772198,-2.41071231704631));
#34056=CARTESIAN_POINT('Ctrl Pts',(-87.8572405403032,96.6733182637812,-2.41910925237882));
#34057=CARTESIAN_POINT('Ctrl Pts',(-87.8616532371155,96.6701195584262,-2.42793733446187));
#34058=CARTESIAN_POINT('Ctrl Pts',(-87.8712495862333,96.6631632923108,-2.44713587932331));
#34059=CARTESIAN_POINT('Ctrl Pts',(-87.8818279156828,96.655803038782,-2.4683597369811));
#34060=CARTESIAN_POINT('Ctrl Pts',(-87.8931506189381,96.6483915472529,-2.49111740556937));
#34061=CARTESIAN_POINT('Ctrl Pts',(-87.9034400616897,96.6416563961081,-2.51179830860287));
#34062=CARTESIAN_POINT('Ctrl Pts',(-87.9143441769011,96.6348795048898,-2.53374568980273));
#34063=CARTESIAN_POINT('Ctrl Pts',(-87.9256741934251,96.6282878063288,-2.55657103159441));
#34064=CARTESIAN_POINT('Ctrl Pts',(-87.9320638178114,96.6245703821058,-2.56944350713125));
#34065=CARTESIAN_POINT('Ctrl Pts',(-87.9385887034696,96.6209111018846,-2.58259485545102));
#34066=CARTESIAN_POINT('Ctrl Pts',(-87.945213495423,96.6173438800521,-2.59595270237163));
#34067=CARTESIAN_POINT('Ctrl Pts',(-87.9614117921927,96.6086216562762,-2.62861401009943));
#34068=CARTESIAN_POINT('Ctrl Pts',(-87.978204190071,96.6004448626783,-2.66250344700279));
#34069=CARTESIAN_POINT('Ctrl Pts',(-87.9956554780535,96.5929673847277,-2.69775824192859));
#34070=CARTESIAN_POINT('Ctrl Pts',(-88.0125315690879,96.58573636552,-2.73185103377055));
#34071=CARTESIAN_POINT('Ctrl Pts',(-88.0300239857038,96.5791591088244,-2.76722096787776));
#34072=CARTESIAN_POINT('Ctrl Pts',(-88.0481860554439,96.573420089139,-2.80398301556222));
#34073=CARTESIAN_POINT('Ctrl Pts',(-88.0660034223589,96.5677899918578,-2.84004734641847));
#34074=CARTESIAN_POINT('Ctrl Pts',(-88.0844654506963,96.562966280268,-2.87745181682416));
#34075=CARTESIAN_POINT('Ctrl Pts',(-88.1036148419251,96.5591716316778,-2.91629110655459));
#34076=CARTESIAN_POINT('Ctrl Pts',(-88.1216510738189,96.5555975670451,-2.95287265778006));
#34077=CARTESIAN_POINT('Ctrl Pts',(-88.1402971970839,96.5529364181763,-2.9907273065458));
#34078=CARTESIAN_POINT('Ctrl Pts',(-88.1595799650053,96.5514194106827,-3.02991757426224));
#34079=CARTESIAN_POINT('Ctrl Pts',(-88.1607700579937,96.5513257840837,-3.03233631741223));
#34080=CARTESIAN_POINT('Ctrl Pts',(-88.1619625726986,96.5512365307355,-3.03476014182567));
#34081=CARTESIAN_POINT('Ctrl Pts',(-88.1631575140448,96.5511517110566,-3.0371890596347));
#34082=CARTESIAN_POINT('Origin',(-87.6807708120327,97.9066367428525,-21.5285929882546));
#34083=CARTESIAN_POINT('',(-86.1907691869482,98.5162868554592,-2.07049799150092));
#34084=CARTESIAN_POINT('Origin',(-88.1895895832768,98.5851823898198,-2.0975880530397));
#34085=CARTESIAN_POINT('Ctrl Pts',(-85.2550045400154,97.3379334917963,-37.761769503063));
#34086=CARTESIAN_POINT('Ctrl Pts',(-85.2554824303278,96.8149577904447,-37.7435193034845));
#34087=CARTESIAN_POINT('Ctrl Pts',(-85.6891278791456,95.7731594377923,-37.7184943097531));
#34088=CARTESIAN_POINT('Ctrl Pts',(-86.7312040314455,95.3396295781383,-37.7306428395833));
#34089=CARTESIAN_POINT('Ctrl Pts',(-87.254319189662,95.3391518071399,-37.7443244091961));
#34090=CARTESIAN_POINT('Ctrl Pts',(-88.1631575140448,96.5511517110566,-3.0371890596347));
#34091=CARTESIAN_POINT('Ctrl Pts',(-88.1237353541257,96.5518734415628,-3.01652140205777));
#34092=CARTESIAN_POINT('Ctrl Pts',(-88.0856058779365,96.5538118620944,-2.99657476747142));
#34093=CARTESIAN_POINT('Ctrl Pts',(-88.0487133346688,96.5567264442797,-2.97731149260127));
#34094=CARTESIAN_POINT('Ctrl Pts',(-88.0103994322223,96.5597533165858,-2.95730606145433));
#34095=CARTESIAN_POINT('Ctrl Pts',(-87.9734192666206,96.5638331849787,-2.93803748593598));
#34096=CARTESIAN_POINT('Ctrl Pts',(-87.9376894393206,96.5687491556547,-2.91945441569432));
#34097=CARTESIAN_POINT('Ctrl Pts',(-87.8997822117238,96.5739647089713,-2.89973888034676));
#34098=CARTESIAN_POINT('Ctrl Pts',(-87.8632820464986,96.5801213832639,-2.88079478274649));
#34099=CARTESIAN_POINT('Ctrl Pts',(-87.8280713451849,96.5870170162342,-2.86255333529411));
#34100=CARTESIAN_POINT('Ctrl Pts',(-87.8026242912791,96.5920005450298,-2.84937009612752));
#34101=CARTESIAN_POINT('Ctrl Pts',(-87.7778503405679,96.5973712700163,-2.83655369290601));
#34102=CARTESIAN_POINT('Ctrl Pts',(-87.7537011571927,96.6030694431315,-2.82407666748161));
#34103=CARTESIAN_POINT('Ctrl Pts',(-87.7428979754264,96.6056185313943,-2.81849504712336));
#34104=CARTESIAN_POINT('Ctrl Pts',(-87.7322181887495,96.6082337319776,-2.81298050607031));
#34105=CARTESIAN_POINT('Ctrl Pts',(-87.721662590789,96.6109091638161,-2.80753325552936));
#34106=CARTESIAN_POINT('Ctrl Pts',(-87.6981201513497,96.6168762527737,-2.79538410334951));
#34107=CARTESIAN_POINT('Ctrl Pts',(-87.6752243588749,96.6231402336199,-2.78358474663033));
#34108=CARTESIAN_POINT('Ctrl Pts',(-87.6533673719715,96.6295081685418,-2.7723342935709));
#34109=CARTESIAN_POINT('Ctrl Pts',(-87.6296633561366,96.6364142270434,-2.7601331187865));
#34110=CARTESIAN_POINT('Ctrl Pts',(-87.6071814435044,96.6434421401244,-2.74857768647471));
#34111=CARTESIAN_POINT('Ctrl Pts',(-87.5863974527838,96.6502890177409,-2.73790717876492));
#34112=CARTESIAN_POINT('Ctrl Pts',(-87.5773149741158,96.6532810619893,-2.73324423121297));
#34113=CARTESIAN_POINT('Ctrl Pts',(-87.5685564111014,96.6562378854416,-2.72875007844071));
#34114=CARTESIAN_POINT('Ctrl Pts',(-87.560160062239,96.6591317242099,-2.72444385395797));
#34115=CARTESIAN_POINT('Ctrl Pts',(-87.547189521254,96.6636020785225,-2.71779166953127));
#34116=CARTESIAN_POINT('Ctrl Pts',(-87.5350981641628,96.6679121628116,-2.71158763676954));
#34117=CARTESIAN_POINT('Ctrl Pts',(-87.523259260534,96.6722502637449,-2.70551389404307));
#34118=CARTESIAN_POINT('Ctrl Pts',(-87.511360143037,96.6766104287009,-2.69940925964325));
#34119=CARTESIAN_POINT('Ctrl Pts',(-87.4997159667244,96.6809992011883,-2.69343622647702));
#34120=CARTESIAN_POINT('Ctrl Pts',(-87.4877056901835,96.6856566292528,-2.68728301481444));
#34121=CARTESIAN_POINT('Ctrl Pts',(-87.4764129324547,96.690035812912,-2.68149740876926));
#34122=CARTESIAN_POINT('Ctrl Pts',(-87.4647963864943,96.6946525621358,-2.67555243721925));
#34123=CARTESIAN_POINT('Ctrl Pts',(-87.4523545816999,96.6997466182235,-2.66919910926906));
#34124=CARTESIAN_POINT('Ctrl Pts',(-87.4434694295454,96.703384471748,-2.66466196321529));
#34125=CARTESIAN_POINT('Ctrl Pts',(-87.4341636456114,96.7072664580147,-2.65991672657841));
#34126=CARTESIAN_POINT('Ctrl Pts',(-87.4242606951828,96.7114946147701,-2.65487687648819));
#34127=CARTESIAN_POINT('Ctrl Pts',(-87.4095446387466,96.717777771884,-2.64738752077623));
#34128=CARTESIAN_POINT('Ctrl Pts',(-87.3935093925024,96.7248331442787,-2.63922889364456));
#34129=CARTESIAN_POINT('Ctrl Pts',(-87.376712778828,96.7325173373003,-2.63068954378091));
#34130=CARTESIAN_POINT('Ctrl Pts',(-87.3606818968649,96.7398512198137,-2.62253948970699));
#34131=CARTESIAN_POINT('Ctrl Pts',(-87.343957899908,96.7477583185228,-2.61404285513214));
#34132=CARTESIAN_POINT('Ctrl Pts',(-87.3270112237824,96.7560716764081,-2.60544151387331));
#34133=CARTESIAN_POINT('Ctrl Pts',(-87.3104273641895,96.7642070510912,-2.5970243213401));
#34134=CARTESIAN_POINT('Ctrl Pts',(-87.2936305452986,96.772731532359,-2.58850700504409));
#34135=CARTESIAN_POINT('Ctrl Pts',(-87.2770422356088,96.7814437435948,-2.58010472409786));
#34136=CARTESIAN_POINT('Ctrl Pts',(-87.264145423668,96.7882171733172,-2.57357225398705));
#34137=CARTESIAN_POINT('Ctrl Pts',(-87.2513742677105,96.7951031199406,-2.56710909071151));
#34138=CARTESIAN_POINT('Ctrl Pts',(-87.238917191472,96.8019881677723,-2.56081074909005));
#34139=CARTESIAN_POINT('Ctrl Pts',(-87.2145527371417,96.815454444308,-2.54849199516621));
#34140=CARTESIAN_POINT('Ctrl Pts',(-87.1913905959228,96.8289052796576,-2.53680380133742));
#34141=CARTESIAN_POINT('Ctrl Pts',(-87.1691535814211,96.8423770074419,-2.52560194007346));
#34142=CARTESIAN_POINT('Ctrl Pts',(-87.1461838147996,96.8562926543992,-2.51403095607561));
#34143=CARTESIAN_POINT('Ctrl Pts',(-87.1242009146647,96.8702308941311,-2.50297877148978));
#34144=CARTESIAN_POINT('Ctrl Pts',(-87.1029195665303,96.8842821807428,-2.49229878224442));
#34145=CARTESIAN_POINT('Ctrl Pts',(-87.0923694192723,96.8912480525466,-2.48700421826567));
#34146=CARTESIAN_POINT('Ctrl Pts',(-87.0819920170411,96.898242442179,-2.48180132475747));
#34147=CARTESIAN_POINT('Ctrl Pts',(-87.0717546159592,96.9052804446248,-2.47667344144655));
#34148=CARTESIAN_POINT('Ctrl Pts',(-87.0478301298669,96.921728036185,-2.46468973855417));
#34149=CARTESIAN_POINT('Ctrl Pts',(-87.024701096166,96.9383898228093,-2.45311886852031));
#34150=CARTESIAN_POINT('Ctrl Pts',(-87.0021289181602,96.9553815941292,-2.44184532100067));
#34151=CARTESIAN_POINT('Ctrl Pts',(-86.9865203640945,96.9671313234309,-2.43404971634408));
#34152=CARTESIAN_POINT('Ctrl Pts',(-86.9711785347938,96.9790397927917,-2.4263965974816));
#34153=CARTESIAN_POINT('Ctrl Pts',(-86.9560316720036,96.9911570716767,-2.41885244766455));
#34154=CARTESIAN_POINT('Ctrl Pts',(-86.9341795528774,97.0086384620707,-2.40796863213189));
#34155=CARTESIAN_POINT('Ctrl Pts',(-86.9127318030881,97.0265528958988,-2.39731074937129));
#34156=CARTESIAN_POINT('Ctrl Pts',(-86.8914901184962,97.0450720997311,-2.38678933311787));
#34157=CARTESIAN_POINT('Ctrl Pts',(-86.8705525124664,97.0633261978065,-2.37641853284366));
#34158=CARTESIAN_POINT('Ctrl Pts',(-86.8498148842334,97.0821681405766,-2.3661802113733));
#34159=CARTESIAN_POINT('Ctrl Pts',(-86.8291185160949,97.1017966039436,-2.35600781044845));
#34160=CARTESIAN_POINT('Ctrl Pts',(-86.8168917395018,97.1133924953024,-2.34999826941726));
#34161=CARTESIAN_POINT('Ctrl Pts',(-86.8046799649984,97.1252635158645,-2.34401210204278));
#34162=CARTESIAN_POINT('Ctrl Pts',(-86.7924563053481,97.1374558781287,-2.33803909380352));
#34163=CARTESIAN_POINT('Ctrl Pts',(-86.7700816447572,97.1597732507706,-2.32710586792157));
#34164=CARTESIAN_POINT('Ctrl Pts',(-86.7476606548974,97.183184372406,-2.31617963288149));
#34165=CARTESIAN_POINT('Ctrl Pts',(-86.725474868329,97.207522537276,-2.30540342269524));
#34166=CARTESIAN_POINT('Ctrl Pts',(-86.7038535014453,97.2312415246694,-2.29490136574385));
#34167=CARTESIAN_POINT('Ctrl Pts',(-86.6824558066427,97.2558406893171,-2.28454193344416));
#34168=CARTESIAN_POINT('Ctrl Pts',(-86.6615124458847,97.2811282358489,-2.27444087223167));
#34169=CARTESIAN_POINT('Ctrl Pts',(-86.6397490043377,97.3074059687863,-2.26394428298789));
#34170=CARTESIAN_POINT('Ctrl Pts',(-86.6184768077876,97.3344269987712,-2.25372702218639));
#34171=CARTESIAN_POINT('Ctrl Pts',(-86.5979144667277,97.3619371871958,-2.24389696023393));
#34172=CARTESIAN_POINT('Ctrl Pts',(-86.5773521256679,97.3894473756204,-2.23406689828146));
#34173=CARTESIAN_POINT('Ctrl Pts',(-86.5574999305556,97.4174463001119,-2.22462417541558));
#34174=CARTESIAN_POINT('Ctrl Pts',(-86.538530323199,97.4456456497398,-2.21565169007505));
#34175=CARTESIAN_POINT('Ctrl Pts',(-86.5123667087511,97.4845392808771,-2.20327649207142));
#34176=CARTESIAN_POINT('Ctrl Pts',(-86.4878690393712,97.5238100379222,-2.19178892531194));
#34177=CARTESIAN_POINT('Ctrl Pts',(-86.4649229457585,97.5634561657455,-2.18112889556922));
#34178=CARTESIAN_POINT('Ctrl Pts',(-86.4444248457643,97.598872664354,-2.17160612627807));
#34179=CARTESIAN_POINT('Ctrl Pts',(-86.4251652204952,97.6345895573067,-2.16274392768795));
#34180=CARTESIAN_POINT('Ctrl Pts',(-86.4070853661629,97.6706290116817,-2.15451226001982));
#34181=CARTESIAN_POINT('Ctrl Pts',(-86.3901405902554,97.7044058589389,-2.14679738790758));
#34182=CARTESIAN_POINT('Ctrl Pts',(-86.3742321189359,97.7384663912906,-2.13963638302368));
#34183=CARTESIAN_POINT('Ctrl Pts',(-86.3593091229149,97.7728358390624,-2.13300344591837));
#34184=CARTESIAN_POINT('Ctrl Pts',(-86.3426398538422,97.8112271628948,-2.12559432959912));
#34185=CARTESIAN_POINT('Ctrl Pts',(-86.3271983481855,97.8500151004576,-2.11884352162377));
#34186=CARTESIAN_POINT('Ctrl Pts',(-86.3129913128789,97.8890958265541,-2.11275091683497));
#34187=CARTESIAN_POINT('Ctrl Pts',(-86.2890784667173,97.9548753062878,-2.10249603128753));
#34188=CARTESIAN_POINT('Ctrl Pts',(-86.2686653488696,98.0214830779101,-2.09410709274471));
#34189=CARTESIAN_POINT('Ctrl Pts',(-86.2517499087232,98.0884344700474,-2.08756609973392));
#34190=CARTESIAN_POINT('Ctrl Pts',(-86.2350998452096,98.1543355002163,-2.08112772460866));
#34191=CARTESIAN_POINT('Ctrl Pts',(-86.2218385309848,98.22056894214,-2.0764797266056));
#34192=CARTESIAN_POINT('Ctrl Pts',(-86.2119228279199,98.286692252369,-2.07358400837813));
#34193=CARTESIAN_POINT('Ctrl Pts',(-86.2022038453625,98.3515037230782,-2.070745739144));
#34194=CARTESIAN_POINT('Ctrl Pts',(-86.1956989427646,98.4162090076885,-2.06959084617695));
#34195=CARTESIAN_POINT('Ctrl Pts',(-86.1923287135077,98.4804169333511,-2.0700639885454));
#34196=CARTESIAN_POINT('Ctrl Pts',(-86.191700171696,98.4923915982317,-2.07015222876254));
#34197=CARTESIAN_POINT('Ctrl Pts',(-86.1911805507736,98.5043490458904,-2.07029704078337));
#34198=CARTESIAN_POINT('Ctrl Pts',(-86.1907691869446,98.5162868554567,-2.07049799163996));
#34199=CARTESIAN_POINT('Ctrl Pts',(-75.2584312907832,94.9299999992493,-49.4609000889794));
#34200=CARTESIAN_POINT('Ctrl Pts',(-77.9131550795881,94.9299999992493,-49.4609000889794));
#34201=CARTESIAN_POINT('Ctrl Pts',(-82.3223584158091,94.9831980382629,-47.9371944293833));
#34202=CARTESIAN_POINT('Ctrl Pts',(-86.3526475831285,95.1547780287278,-43.0240583389572));
#34203=CARTESIAN_POINT('Ctrl Pts',(-87.2404722938278,95.277499594205,-39.509690696749));
#34204=CARTESIAN_POINT('Ctrl Pts',(-87.2858925291733,95.339374157268,-37.7379585124416));
#34205=CARTESIAN_POINT('Ctrl Pts',(-75.2584312907832,94.9303573444425,-49.450667061518));
#34206=CARTESIAN_POINT('Ctrl Pts',(-77.910885085995,94.9303573444425,-49.450667061518));
#34207=CARTESIAN_POINT('Ctrl Pts',(-82.3163427775798,94.9835155035602,-47.9282077928052));
#34208=CARTESIAN_POINT('Ctrl Pts',(-86.3430858575883,95.1549471427796,-43.0192292679504));
#34209=CARTESIAN_POINT('Ctrl Pts',(-87.2300842675256,95.2775643240798,-39.5078780674489));
#34210=CARTESIAN_POINT('Ctrl Pts',(-87.2754299217203,95.3393834879825,-37.7376911490844));
#34211=CARTESIAN_POINT('Ctrl Pts',(-75.2584312907832,94.9307146896357,-49.4404340340565));
#34212=CARTESIAN_POINT('Ctrl Pts',(-77.908615092402,94.9307146896357,-49.4404340340565));
#34213=CARTESIAN_POINT('Ctrl Pts',(-82.3103271393506,94.9838329688574,-47.9192211562271));
#34214=CARTESIAN_POINT('Ctrl Pts',(-86.3335241320483,95.1551162568314,-43.0144001969436));
#34215=CARTESIAN_POINT('Ctrl Pts',(-87.2196962412234,95.2776290539546,-39.5060654381488));
#34216=CARTESIAN_POINT('Ctrl Pts',(-87.2649673142673,95.3393928186969,-37.7374237857271));
#34217=CARTESIAN_POINT('Ctrl Pts',(-75.2584312907832,94.9310720348289,-49.430201006595));
#34218=CARTESIAN_POINT('Ctrl Pts',(-77.9063450988089,94.9310720348289,-49.430201006595));
#34219=CARTESIAN_POINT('Ctrl Pts',(-82.3043115011214,94.9841504341547,-47.9102345196489));
#34220=CARTESIAN_POINT('Ctrl Pts',(-86.3239624065082,95.1552853708832,-43.0095711259369));
#34221=CARTESIAN_POINT('Ctrl Pts',(-87.2093082149211,95.2776937838295,-39.5042528088488));
#34222=CARTESIAN_POINT('Ctrl Pts',(-87.2545047068144,95.3394021494114,-37.7371564223699));
#34223=CARTESIAN_POINT('Ctrl Pts',(-75.2584312907832,94.9514917601538,-48.8454565802245));
#34224=CARTESIAN_POINT('Ctrl Pts',(-77.7766311792055,94.9514917601538,-48.8454565802245));
#34225=CARTESIAN_POINT('Ctrl Pts',(-81.9605607451659,95.0022913082837,-47.3967124294692));
#34226=CARTESIAN_POINT('Ctrl Pts',(-85.777578089932,95.1649490309861,-42.7336242112627));
#34227=CARTESIAN_POINT('Ctrl Pts',(-86.6157067119364,95.2813926338191,-39.4006739917031));
#34228=CARTESIAN_POINT('Ctrl Pts',(-86.6566414237876,95.3399353330953,-37.7218785162428));
#34229=CARTESIAN_POINT('Ctrl Pts',(-75.2584312907832,95.4654177034777,-47.8489136943763));
#34230=CARTESIAN_POINT('Ctrl Pts',(-77.5534818134478,95.4654177034777,-47.8489136943763));
#34231=CARTESIAN_POINT('Ctrl Pts',(-81.364246596261,95.5144525018603,-46.5266893277683));
#34232=CARTESIAN_POINT('Ctrl Pts',(-84.8330416547728,95.6725149583236,-42.2734112373427));
#34233=CARTESIAN_POINT('Ctrl Pts',(-85.5877215843025,95.7852999958692,-39.2399232877851));
#34234=CARTESIAN_POINT('Ctrl Pts',(-85.6215919587475,95.8421268985377,-37.7129284586688));
#34235=CARTESIAN_POINT('Ctrl Pts',(-75.2584312907832,96.4910280483657,-47.5));
#34236=CARTESIAN_POINT('Ctrl Pts',(-77.4680979910109,96.4910280483657,-47.5));
#34237=CARTESIAN_POINT('Ctrl Pts',(-81.1388512013747,96.5428773306311,-46.2285483653289));
#34238=CARTESIAN_POINT('Ctrl Pts',(-84.4864453236366,96.7101260143634,-42.1363671766133));
#34239=CARTESIAN_POINT('Ctrl Pts',(-85.2202240009984,96.8296543636185,-39.2126761612081));
#34240=CARTESIAN_POINT('Ctrl Pts',(-85.2555593213556,96.8899130404495,-37.7401533776122));
#34241=CARTESIAN_POINT('Ctrl Pts',(-75.2584312907832,96.9298536888671,-47.5));
#34242=CARTESIAN_POINT('Ctrl Pts',(-77.4650261308046,96.9298536888671,-47.5));
#34243=CARTESIAN_POINT('Ctrl Pts',(-81.1299981327317,96.9829320881929,-46.2333612608783));
#34244=CARTESIAN_POINT('Ctrl Pts',(-84.4797072205541,97.1540670249214,-42.1494750994515));
#34245=CARTESIAN_POINT('Ctrl Pts',(-85.2174953942315,97.2764754378676,-39.2283765018782));
#34246=CARTESIAN_POINT('Ctrl Pts',(-85.2551591374758,97.3381838034496,-37.7557961798125));
#34247=CARTESIAN_POINT('Ctrl Pts',(-86.1907691869043,98.5162868566245,-2.07049799165963));
#34248=CARTESIAN_POINT('Ctrl Pts',(-86.2008442313177,98.2239082974361,-2.06557634144976));
#34249=CARTESIAN_POINT('Ctrl Pts',(-86.3499429518139,97.6423649848934,-2.12353095987922));
#34250=CARTESIAN_POINT('Ctrl Pts',(-87.0108626131254,96.8225123754619,-2.44182064311501));
#34251=CARTESIAN_POINT('Ctrl Pts',(-87.7301264377259,96.5590795297896,-2.81016603441499));
#34252=CARTESIAN_POINT('Ctrl Pts',(-88.1631575140448,96.5511517110566,-3.0371890596347));
#34253=CARTESIAN_POINT('Ctrl Pts',(-86.1987287864264,98.516557468097,-1.77938073914365));
#34254=CARTESIAN_POINT('Ctrl Pts',(-86.2117053587249,98.1822277321772,-1.77639894326823));
#34255=CARTESIAN_POINT('Ctrl Pts',(-86.4089591159495,97.5333807805219,-1.88613209933483));
#34256=CARTESIAN_POINT('Ctrl Pts',(-87.1201808644068,96.771553928318,-2.33318824899386));
#34257=CARTESIAN_POINT('Ctrl Pts',(-87.7715123329403,96.5604865726964,-2.76987359735631));
#34258=CARTESIAN_POINT('Ctrl Pts',(-88.1631575140448,96.5511517110566,-3.0371890596347));
#34259=CARTESIAN_POINT('Ctrl Pts',(-86.4521267204452,98.5251725231491,-1.28175127335961));
#34260=CARTESIAN_POINT('Ctrl Pts',(-86.4653455445993,98.1548926691618,-1.28302050659697));
#34261=CARTESIAN_POINT('Ctrl Pts',(-86.6712720283194,97.4499727495606,-1.47956365567255));
#34262=CARTESIAN_POINT('Ctrl Pts',(-87.3128982096054,96.7379787588689,-2.14248087295868));
#34263=CARTESIAN_POINT('Ctrl Pts',(-87.8439376495657,96.5629488977833,-2.69936183250361));
#34264=CARTESIAN_POINT('Ctrl Pts',(-88.1631575140448,96.5511517110566,-3.0371890596347));
#34265=CARTESIAN_POINT('Ctrl Pts',(-86.9621334004623,98.5425117948458,-1.10698805303971));
#34266=CARTESIAN_POINT('Ctrl Pts',(-86.9696011859023,98.2189094682538,-1.10809518046358));
#34267=CARTESIAN_POINT('Ctrl Pts',(-87.0832582816527,97.5847915690457,-1.27405481224112));
#34268=CARTESIAN_POINT('Ctrl Pts',(-87.5060388796313,96.7982026305949,-1.95641029315754));
#34269=CARTESIAN_POINT('Ctrl Pts',(-87.9163629661911,96.5654112228702,-2.62885006765091));
#34270=CARTESIAN_POINT('Ctrl Pts',(-88.1631575140448,96.5511517110566,-3.0371890596347));
#34271=CARTESIAN_POINT('Ctrl Pts',(-87.1804269060386,98.5499333650941,-1.10698805303971));
#34272=CARTESIAN_POINT('Ctrl Pts',(-87.1854467362546,98.2573829380932,-1.10698805303982));
#34273=CARTESIAN_POINT('Ctrl Pts',(-87.2597342760001,97.6732961855529,-1.23777726344934));
#34274=CARTESIAN_POINT('Ctrl Pts',(-87.5890335177704,96.8421691031,-1.8789256117565));
#34275=CARTESIAN_POINT('Ctrl Pts',(-87.947402387602,96.5664665050503,-2.59863073985689));
#34276=CARTESIAN_POINT('Ctrl Pts',(-88.1631575140448,96.5511517110566,-3.0371890596347));
#34277=CARTESIAN_POINT('Ctrl Pts',(-87.1804269056052,98.5499333650794,-1.10698805303971));
#34278=CARTESIAN_POINT('Ctrl Pts',(-86.987642648409,98.5433790614881,-1.10698805312726));
#34279=CARTESIAN_POINT('Ctrl Pts',(-86.7946302739465,98.5368170010483,-1.165408614506));
#34280=CARTESIAN_POINT('Ctrl Pts',(-86.6340690454251,98.5313582338145,-1.27149820449769));
#34281=CARTESIAN_POINT('Ctrl Pts',(-86.6128250662169,98.530635980138,-1.28553499946215));
#34282=CARTESIAN_POINT('Ctrl Pts',(-86.5921491458344,98.5299330396786,-1.30040622878347));
#34283=CARTESIAN_POINT('Ctrl Pts',(-86.5721169304716,98.5292519843153,-1.31608693342774));
#34284=CARTESIAN_POINT('Ctrl Pts',(-86.543542770918,98.5282805198885,-1.33845405300508));
#34285=CARTESIAN_POINT('Ctrl Pts',(-86.5162783258142,98.5273535839738,-1.36246816805379));
#34286=CARTESIAN_POINT('Ctrl Pts',(-86.4904271770118,98.5264746983062,-1.38793630650196));
#34287=CARTESIAN_POINT('Ctrl Pts',(-86.3526324071422,98.521789960725,-1.52368951048101));
#34288=CARTESIAN_POINT('Ctrl Pts',(-86.2549667575397,98.5184694821595,-1.70078675156546));
#34289=CARTESIAN_POINT('Ctrl Pts',(-86.2131470619758,98.5170476724407,-1.89002646041114));
#34290=CARTESIAN_POINT('Ctrl Pts',(-86.2000500680838,98.5166023934172,-1.94929210731425));
#34291=CARTESIAN_POINT('Ctrl Pts',(-86.1924301751388,98.5163433271128,-2.00974841223864));
#34292=CARTESIAN_POINT('Ctrl Pts',(-86.1907691869157,98.5162868566249,-2.07049799124236));
#34293=CARTESIAN_POINT('Ctrl Pts',(-86.1895830224157,98.5842596779245,-2.07165716804597));
#34294=CARTESIAN_POINT('Ctrl Pts',(-86.1895932731827,98.5615975289421,-2.07126570704504));
#34295=CARTESIAN_POINT('Ctrl Pts',(-86.1899887374939,98.5389355581839,-2.0708792405005));
#34296=CARTESIAN_POINT('Ctrl Pts',(-86.1907691869043,98.5162868566245,-2.07049799165963));
#34297=CARTESIAN_POINT('Ctrl Pts',(-86.1972122166856,98.5842596779244,-1.7803099931997));
#34298=CARTESIAN_POINT('Ctrl Pts',(-86.1973390779332,98.5616507049225,-1.779996539731));
#34299=CARTESIAN_POINT('Ctrl Pts',(-86.1978369519962,98.5391452617266,-1.77968588383449));
#34300=CARTESIAN_POINT('Ctrl Pts',(-86.1987287864264,98.516557468097,-1.77938073914365));
#34301=CARTESIAN_POINT('Ctrl Pts',(-86.4505685551837,98.5842596779238,-1.28202741003403));
#34302=CARTESIAN_POINT('Ctrl Pts',(-86.4507547836973,98.5645618447691,-1.28193390284432));
#34303=CARTESIAN_POINT('Ctrl Pts',(-86.4512761372638,98.5448467266673,-1.28184199929735));
#34304=CARTESIAN_POINT('Ctrl Pts',(-86.4521265060691,98.5251725158607,-1.28175100966636));
#34305=CARTESIAN_POINT('Ctrl Pts',(-86.961258283684,98.5842596779231,-1.10698805303969));
#34306=CARTESIAN_POINT('Ctrl Pts',(-86.9613137635272,98.5703438554936,-1.10698899579137));
#34307=CARTESIAN_POINT('Ctrl Pts',(-86.9616066279391,98.5564156820171,-1.10698713769073));
#34308=CARTESIAN_POINT('Ctrl Pts',(-86.9621334004623,98.5425117948458,-1.10698805303971));
#34309=CARTESIAN_POINT('Ctrl Pts',(-87.1798435685365,98.5842596779227,-1.10698805303969));
#34310=CARTESIAN_POINT('Ctrl Pts',(-87.1798435685365,98.572815192022,-1.10698805303969));
#34311=CARTESIAN_POINT('Ctrl Pts',(-87.1800380518191,98.561370884096,-1.1069880530397));
#34312=CARTESIAN_POINT('Ctrl Pts',(-87.1804269060386,98.5499333650941,-1.10698805303971));
#34313=CARTESIAN_POINT('Ctrl Pts',(-91.58909715561,154.610753076996,7.24544107817309));
#34314=CARTESIAN_POINT('Ctrl Pts',(-91.5836350611542,154.278451403112,7.25861047252435));
#34315=CARTESIAN_POINT('Ctrl Pts',(-91.7721950907184,153.758050645187,6.30577764845967));
#34316=CARTESIAN_POINT('Ctrl Pts',(-92.4011717353665,153.355639791617,3.18282788340131));
#34317=CARTESIAN_POINT('Ctrl Pts',(-92.8553372422906,153.318467718102,0.938365191735046));
#34318=CARTESIAN_POINT('Ctrl Pts',(-93.0853355799681,153.350510820216,-0.196161528047306));
#34319=CARTESIAN_POINT('Ctrl Pts',(-91.5266216244777,154.610753076996,7.39607283920162));
#34320=CARTESIAN_POINT('Ctrl Pts',(-91.5232761206533,154.199474563579,7.40718006812032));
#34321=CARTESIAN_POINT('Ctrl Pts',(-91.626893471914,153.54586487918,6.41999063706008));
#34322=CARTESIAN_POINT('Ctrl Pts',(-92.0086448055721,153.147404408234,3.2232886836275));
#34323=CARTESIAN_POINT('Ctrl Pts',(-92.3240047983245,153.219928610817,0.955684379680963));
#34324=CARTESIAN_POINT('Ctrl Pts',(-92.4998687180108,153.331647785349,-0.176102313925608));
#34325=CARTESIAN_POINT('Ctrl Pts',(-91.4497096840286,154.610753076996,7.67310648347179));
#34326=CARTESIAN_POINT('Ctrl Pts',(-91.4490708113129,154.053498772579,7.6799222020926));
#34327=CARTESIAN_POINT('Ctrl Pts',(-91.4440162433038,153.160694646324,6.65077212377242));
#34328=CARTESIAN_POINT('Ctrl Pts',(-91.4509189703401,152.580482691614,3.34122874696271));
#34329=CARTESIAN_POINT('Ctrl Pts',(-91.4769291668623,152.666275182913,1.00583795661853));
#34330=CARTESIAN_POINT('Ctrl Pts',(-91.5006016100036,152.818613353574,-0.151855229750402));
#34331=CARTESIAN_POINT('Ctrl Pts',(-91.4334512192121,154.610753076996,7.95923232301483));
#34332=CARTESIAN_POINT('Ctrl Pts',(-91.4335225292456,153.901567066938,7.96126762909226));
#34333=CARTESIAN_POINT('Ctrl Pts',(-91.3972676843719,152.755918013649,6.9022865185294));
#34334=CARTESIAN_POINT('Ctrl Pts',(-91.2780189807236,151.830788910287,3.49065454275468));
#34335=CARTESIAN_POINT('Ctrl Pts',(-91.1931270536652,151.72799341866,1.05952642072609));
#34336=CARTESIAN_POINT('Ctrl Pts',(-91.149879987701,151.791463031975,-0.160911943030338));
#34337=CARTESIAN_POINT('Ctrl Pts',(-91.4377196187991,154.610753076996,8.08146329470032));
#34338=CARTESIAN_POINT('Ctrl Pts',(-91.4377196187991,153.836455570497,8.08146329470032));
#34339=CARTESIAN_POINT('Ctrl Pts',(-91.4002774712188,152.581990753621,7.00926047313649));
#34340=CARTESIAN_POINT('Ctrl Pts',(-91.2795457903254,151.509300222131,3.5519574797989));
#34341=CARTESIAN_POINT('Ctrl Pts',(-91.1931601730577,151.32606815119,1.07819706372158));
#34342=CARTESIAN_POINT('Ctrl Pts',(-91.1495716216598,151.351980666706,-0.170015734345741));
#34343=CARTESIAN_POINT('Ctrl Pts',(-91.4378254254797,154.610753076996,8.08449320160475));
#34344=CARTESIAN_POINT('Ctrl Pts',(-91.43782365782,153.834841562444,8.08444274967876));
#34345=CARTESIAN_POINT('Ctrl Pts',(-91.4003520789375,152.577679379844,7.01191218341244));
#34346=CARTESIAN_POINT('Ctrl Pts',(-91.2795836374511,151.501331040651,3.5534770798614));
#34347=CARTESIAN_POINT('Ctrl Pts',(-91.1931609940336,151.316105077788,1.07865987858218));
#34348=CARTESIAN_POINT('Ctrl Pts',(-91.1495639777673,151.341086613958,-0.170241402519549));
#34349=CARTESIAN_POINT('Ctrl Pts',(-91.4379312321603,154.610753076996,8.08752310850917));
#34350=CARTESIAN_POINT('Ctrl Pts',(-91.4379276968409,153.833227554391,8.08742220465721));
#34351=CARTESIAN_POINT('Ctrl Pts',(-91.4004266866561,152.573368006067,7.01456389368839));
#34352=CARTESIAN_POINT('Ctrl Pts',(-91.2796214845769,151.49336185917,3.55499667992388));
#34353=CARTESIAN_POINT('Ctrl Pts',(-91.1931618150095,151.306142004385,1.07912269344279));
#34354=CARTESIAN_POINT('Ctrl Pts',(-91.149556333875,151.330192561212,-0.170467070693357));
#34355=CARTESIAN_POINT('Ctrl Pts',(-91.4380370388409,154.610753076996,8.0905530154136));
#34356=CARTESIAN_POINT('Ctrl Pts',(-91.4380317358617,153.831613546338,8.09040165963565));
#34357=CARTESIAN_POINT('Ctrl Pts',(-91.4005012943748,152.569056632291,7.01721560396434));
#34358=CARTESIAN_POINT('Ctrl Pts',(-91.2796593317026,151.485392677688,3.55651627998638));
#34359=CARTESIAN_POINT('Ctrl Pts',(-91.1931626359853,151.296178930982,1.07958550830339));
#34360=CARTESIAN_POINT('Ctrl Pts',(-91.1495486899825,151.319298508464,-0.170692738867164));
#34361=CARTESIAN_POINT('Ctrl Pts',(-93.0818242300304,153.350025534626,-0.178840717195039));
#34362=CARTESIAN_POINT('Ctrl Pts',(-92.748937834692,153.338593604266,-0.167442431610297));
#34363=CARTESIAN_POINT('Ctrl Pts',(-92.4208874490692,153.238507482996,-0.157968613880584));
#34364=CARTESIAN_POINT('Ctrl Pts',(-92.1339523398849,153.069380460396,-0.151297255579483));
#34365=CARTESIAN_POINT('Ctrl Pts',(-91.9799432854962,152.978603514708,-0.147716482259824));
#34366=CARTESIAN_POINT('Ctrl Pts',(-91.8377789549793,152.867937667514,-0.144943041058856));
#34367=CARTESIAN_POINT('Ctrl Pts',(-91.713064936478,152.740420403978,-0.143112442825591));
#34368=CARTESIAN_POINT('Ctrl Pts',(-91.6620526436836,152.688261488228,-0.142363665629679));
#34369=CARTESIAN_POINT('Ctrl Pts',(-91.6139580263836,152.633281316332,-0.141772709305556));
#34370=CARTESIAN_POINT('Ctrl Pts',(-91.5691651385805,152.575687273275,-0.141348863682612));
#34371=CARTESIAN_POINT('Ctrl Pts',(-91.3662359556134,152.314763883996,-0.139428678354388));
#34372=CARTESIAN_POINT('Ctrl Pts',(-91.231076223044,152.000189181004,-0.140938543876541));
#34373=CARTESIAN_POINT('Ctrl Pts',(-91.1769195443533,151.672790485274,-0.145530625063468));
#34374=CARTESIAN_POINT('Ctrl Pts',(-91.1593555784812,151.566609315058,-0.147019917966923));
#34375=CARTESIAN_POINT('Ctrl Pts',(-91.1503113256434,151.459079537166,-0.148833385067265));
#34376=CARTESIAN_POINT('Ctrl Pts',(-91.1502370937139,151.351594192377,-0.150959108049793));
#34377=CARTESIAN_POINT('Ctrl Pts',(-87.2857060996823,154.660876827658,-37.7451452803843));
#34378=CARTESIAN_POINT('Ctrl Pts',(-87.2160525178026,154.753561249767,-40.3990955700963));
#34379=CARTESIAN_POINT('Ctrl Pts',(-85.5768291444994,154.906079330329,-44.7668359122464));
#34380=CARTESIAN_POINT('Ctrl Pts',(-80.5616191154419,155.042220178239,-48.6651728489401));
#34381=CARTESIAN_POINT('Ctrl Pts',(-77.0282471499864,155.070000000751,-49.4609000889794));
#34382=CARTESIAN_POINT('Ctrl Pts',(-75.2584312907832,155.070000000751,-49.4609000889794));
#34383=CARTESIAN_POINT('Ctrl Pts',(-87.2752437966181,154.660867272239,-37.7448716490194));
#34384=CARTESIAN_POINT('Ctrl Pts',(-87.2057033077396,154.753468720823,-40.396507320193));
#34385=CARTESIAN_POINT('Ctrl Pts',(-85.5679645430034,154.905859188453,-44.7605286538216));
#34386=CARTESIAN_POINT('Ctrl Pts',(-80.5571019544152,155.041883015499,-48.6555901734444));
#34387=CARTESIAN_POINT('Ctrl Pts',(-77.0267338209244,155.069642655558,-49.450667061518));
#34388=CARTESIAN_POINT('Ctrl Pts',(-75.2584312907832,155.069642655558,-49.450667061518));
#34389=CARTESIAN_POINT('Ctrl Pts',(-87.264781493554,154.660857716822,-37.7445980176544));
#34390=CARTESIAN_POINT('Ctrl Pts',(-87.1953540976765,154.753376191878,-40.3939190702896));
#34391=CARTESIAN_POINT('Ctrl Pts',(-85.5590999415074,154.905639046579,-44.7542213953969));
#34392=CARTESIAN_POINT('Ctrl Pts',(-80.5525847933885,155.041545852758,-48.6460074979488));
#34393=CARTESIAN_POINT('Ctrl Pts',(-77.0252204918624,155.069285310364,-49.4404340340565));
#34394=CARTESIAN_POINT('Ctrl Pts',(-75.2584312907832,155.069285310364,-49.4404340340565));
#34395=CARTESIAN_POINT('Ctrl Pts',(-87.2543191904899,154.660848161404,-37.7443243862895));
#34396=CARTESIAN_POINT('Ctrl Pts',(-87.1850048876135,154.753283662933,-40.3913308203863));
#34397=CARTESIAN_POINT('Ctrl Pts',(-85.5502353400114,154.905418904703,-44.7479141369722));
#34398=CARTESIAN_POINT('Ctrl Pts',(-80.5480676323618,155.041208690017,-48.6364248224531));
#34399=CARTESIAN_POINT('Ctrl Pts',(-77.0237071628003,155.068927965171,-49.430201006595));
#34400=CARTESIAN_POINT('Ctrl Pts',(-75.2584312907832,155.068927965171,-49.430201006595));
#34401=CARTESIAN_POINT('Ctrl Pts',(-86.656473301112,154.660302137529,-37.7286883082937));
#34402=CARTESIAN_POINT('Ctrl Pts',(-86.5936214554402,154.747996294664,-40.2434308259109));
#34403=CARTESIAN_POINT('Ctrl Pts',(-85.043686683098,154.892839368973,-44.3874993698458));
#34404=CARTESIAN_POINT('Ctrl Pts',(-80.2899441451222,155.021942247678,-48.0888433655583));
#34405=CARTESIAN_POINT('Ctrl Pts',(-76.9372312163981,155.048508239846,-48.8454565802245));
#34406=CARTESIAN_POINT('Ctrl Pts',(-75.2584312907832,155.048508239846,-48.8454565802245));
#34407=CARTESIAN_POINT('Ctrl Pts',(-85.6214748502649,154.158077004832,-37.7191240081275));
#34408=CARTESIAN_POINT('Ctrl Pts',(-85.5693456859428,154.243200483314,-40.00648145013));
#34409=CARTESIAN_POINT('Ctrl Pts',(-84.1690232751347,154.383456418803,-43.7803472523233));
#34410=CARTESIAN_POINT('Ctrl Pts',(-79.8427169762372,154.508968667786,-47.1587999475678));
#34411=CARTESIAN_POINT('Ctrl Pts',(-76.7884649725596,154.534558195674,-47.8489345889982));
#34412=CARTESIAN_POINT('Ctrl Pts',(-75.2584312907832,154.534558195674,-47.8489345889982));
#34413=CARTESIAN_POINT('Ctrl Pts',(-85.2554141676475,153.110331389907,-37.7461264549077));
#34414=CARTESIAN_POINT('Ctrl Pts',(-85.2011388536957,153.200595334163,-39.9518844442048));
#34415=CARTESIAN_POINT('Ctrl Pts',(-83.8433577037422,153.349168573548,-43.5874451875847));
#34416=CARTESIAN_POINT('Ctrl Pts',(-79.6731527115157,153.481903857282,-46.836060827676));
#34417=CARTESIAN_POINT('Ctrl Pts',(-76.7315424242683,153.508971951634,-47.5));
#34418=CARTESIAN_POINT('Ctrl Pts',(-75.2584312907832,153.508971951634,-47.5));
#34419=CARTESIAN_POINT('Ctrl Pts',(-85.2550045405387,152.662066507366,-37.7617694830788));
#34420=CARTESIAN_POINT('Ctrl Pts',(-85.1972426214751,152.754502008894,-39.9676081781594));
#34421=CARTESIAN_POINT('Ctrl Pts',(-83.83493466514,152.906637250665,-43.5980942753143));
#34422=CARTESIAN_POINT('Ctrl Pts',(-79.666461575432,153.042427035978,-46.8385198465484));
#34423=CARTESIAN_POINT('Ctrl Pts',(-76.7294945174641,153.070146311133,-47.5));
#34424=CARTESIAN_POINT('Ctrl Pts',(-75.2584312907832,153.070146311133,-47.5));
#34425=CARTESIAN_POINT('Ctrl Pts',(-87.2543191904899,154.660848161405,-37.7443243862895));
#34426=CARTESIAN_POINT('Ctrl Pts',(-86.7312040372841,154.660370390514,-37.7306428180431));
#34427=CARTESIAN_POINT('Ctrl Pts',(-85.6891278947608,154.226840539828,-37.7184942898895));
#34428=CARTESIAN_POINT('Ctrl Pts',(-85.2554824388322,153.185042203664,-37.7435192835458));
#34429=CARTESIAN_POINT('Ctrl Pts',(-85.2550045405387,152.662066507366,-37.7617694830787));
#34430=CARTESIAN_POINT('Origin',(-87.7236674099598,152.036157621931,-19.8904380043357));
#34431=CARTESIAN_POINT('',(-86.1907691877323,151.48371316739,-2.07049799123642));
#34432=CARTESIAN_POINT('Ctrl Pts',(-86.1907691877323,151.48371316739,-2.07049799123641));
#34433=CARTESIAN_POINT('Ctrl Pts',(-86.1926087209355,151.537096542647,-2.06959938156899));
#34434=CARTESIAN_POINT('Ctrl Pts',(-86.196645084181,151.590949901859,-2.06983748521927));
#34435=CARTESIAN_POINT('Ctrl Pts',(-86.2029316377017,151.644986884754,-2.07125031112364));
#34436=CARTESIAN_POINT('Ctrl Pts',(-86.2093112564688,151.699823823477,-2.07268405230227));
#34437=CARTESIAN_POINT('Ctrl Pts',(-86.2180082335715,151.754849411665,-2.07532759703412));
#34438=CARTESIAN_POINT('Ctrl Pts',(-86.2290315161922,151.809753451115,-2.07919647409347));
#34439=CARTESIAN_POINT('Ctrl Pts',(-86.2401416853302,151.865090249203,-2.0830958459941));
#34440=CARTESIAN_POINT('Ctrl Pts',(-86.2536149224249,151.920303039494,-2.08823993285636));
#34441=CARTESIAN_POINT('Ctrl Pts',(-86.2694132719441,151.975070727721,-2.09462002451736));
#34442=CARTESIAN_POINT('Ctrl Pts',(-86.2853540364215,152.030332121828,-2.10105762981209));
#34443=CARTESIAN_POINT('Ctrl Pts',(-86.3036619237197,152.085139759745,-2.10875359355161));
#34444=CARTESIAN_POINT('Ctrl Pts',(-86.3242513042819,152.139168798503,-2.11767431218049));
#34445=CARTESIAN_POINT('Ctrl Pts',(-86.3333864420021,152.163140510933,-2.12163227453841));
#34446=CARTESIAN_POINT('Ctrl Pts',(-86.3429700983873,152.186959073183,-2.12583101439101));
#34447=CARTESIAN_POINT('Ctrl Pts',(-86.3529919869749,152.210596899225,-2.13026609565525));
#34448=CARTESIAN_POINT('Ctrl Pts',(-86.3667531670243,152.243054292588,-2.13635596098122));
#34449=CARTESIAN_POINT('Ctrl Pts',(-86.3813318085057,152.275159894883,-2.14287620121751));
#34450=CARTESIAN_POINT('Ctrl Pts',(-86.3968205617549,152.307075561094,-2.1498779931486));
#34451=CARTESIAN_POINT('Ctrl Pts',(-86.4003478691876,152.314343826321,-2.15147253548026));
#34452=CARTESIAN_POINT('Ctrl Pts',(-86.4039225493594,152.321602153018,-2.15309214267166));
#34453=CARTESIAN_POINT('Ctrl Pts',(-86.4075459992076,152.328852289438,-2.15473757815184));
#34454=CARTESIAN_POINT('Ctrl Pts',(-86.4232068367552,152.36018795391,-2.16184928076394));
#34455=CARTESIAN_POINT('Ctrl Pts',(-86.4397757064981,152.391372834713,-2.16944188158326));
#34456=CARTESIAN_POINT('Ctrl Pts',(-86.4573851237782,152.422517894852,-2.17758790672566));
#34457=CARTESIAN_POINT('Ctrl Pts',(-86.4744756505599,152.452745214471,-2.18549389581353));
#34458=CARTESIAN_POINT('Ctrl Pts',(-86.4925464767727,152.482935412196,-2.19392126185257));
#34459=CARTESIAN_POINT('Ctrl Pts',(-86.511752976117,152.513160352475,-2.20295438487499));
#34460=CARTESIAN_POINT('Ctrl Pts',(-86.5204629138909,152.526867032924,-2.20705080755044));
#34461=CARTESIAN_POINT('Ctrl Pts',(-86.529406864828,152.540580413798,-2.21127204843818));
#34462=CARTESIAN_POINT('Ctrl Pts',(-86.5386016241035,152.554304742613,-2.21562719645956));
#34463=CARTESIAN_POINT('Ctrl Pts',(-86.5524783725859,152.575017526207,-2.22219999427686));
#34464=CARTESIAN_POINT('Ctrl Pts',(-86.5669303673724,152.595752722256,-2.22907088831855));
#34465=CARTESIAN_POINT('Ctrl Pts',(-86.5817844350632,152.616215122403,-2.23615747629582));
#34466=CARTESIAN_POINT('Ctrl Pts',(-86.5965545086546,152.636561815464,-2.24320399231522));
#34467=CARTESIAN_POINT('Ctrl Pts',(-86.6117219836566,152.656638466991,-2.25046370990892));
#34468=CARTESIAN_POINT('Ctrl Pts',(-86.6270785601772,152.676183328994,-2.25783493301527));
#34469=CARTESIAN_POINT('Ctrl Pts',(-86.6331399196445,152.683897837119,-2.26074441175887));
#34470=CARTESIAN_POINT('Ctrl Pts',(-86.6392303336931,152.691529834452,-2.26367104030729));
#34471=CARTESIAN_POINT('Ctrl Pts',(-86.6453354494184,152.699064600421,-2.26660771784714));
#34472=CARTESIAN_POINT('Ctrl Pts',(-86.6616018118494,152.719140097692,-2.2744321495788));
#34473=CARTESIAN_POINT('Ctrl Pts',(-86.6779750341609,152.738522703005,-2.28232930377306));
#34474=CARTESIAN_POINT('Ctrl Pts',(-86.6941484773632,152.756974251328,-2.29014518812074));
#34475=CARTESIAN_POINT('Ctrl Pts',(-86.7118065613318,152.777119559014,-2.29867853135348));
#34476=CARTESIAN_POINT('Ctrl Pts',(-86.7292261542846,152.796154776497,-2.30711483654984));
#34477=CARTESIAN_POINT('Ctrl Pts',(-86.7459676991646,152.813817895645,-2.31523096113736));
#34478=CARTESIAN_POINT('Ctrl Pts',(-86.759646416424,152.828249587252,-2.32186225916097));
#34479=CARTESIAN_POINT('Ctrl Pts',(-86.7728714063525,152.841766486906,-2.32827921522808));
#34480=CARTESIAN_POINT('Ctrl Pts',(-86.7853895260866,152.85424596448,-2.33435234063452));
#34481=CARTESIAN_POINT('Ctrl Pts',(-86.7967716943473,152.865592997146,-2.33987436284821));
#34482=CARTESIAN_POINT('Ctrl Pts',(-86.8075599384884,152.876083663326,-2.3451635735995));
#34483=CARTESIAN_POINT('Ctrl Pts',(-86.8180698877517,152.886099456471,-2.35035017784597));
#34484=CARTESIAN_POINT('Ctrl Pts',(-86.8289304149797,152.896449344128,-2.3557097904595));
#34485=CARTESIAN_POINT('Ctrl Pts',(-86.8394941442176,152.906292016474,-2.36096007347252));
#34486=CARTESIAN_POINT('Ctrl Pts',(-86.8501451756194,152.916011418164,-2.36626709656674));
#34487=CARTESIAN_POINT('Ctrl Pts',(-86.8608351231112,152.925766332011,-2.37159351013876));
#34488=CARTESIAN_POINT('Ctrl Pts',(-86.8716131653272,152.93539716236,-2.37697716099602));
#34489=CARTESIAN_POINT('Ctrl Pts',(-86.8828988560905,152.945256135894,-2.38260553105903));
#34490=CARTESIAN_POINT('Ctrl Pts',(-86.8848131011234,152.946928385428,-2.38356019831534));
#34491=CARTESIAN_POINT('Ctrl Pts',(-86.8867420220803,152.948607111433,-2.3845219510161));
#34492=CARTESIAN_POINT('Ctrl Pts',(-86.8886877538411,152.950293923001,-2.38549175970808));
#34493=CARTESIAN_POINT('Ctrl Pts',(-86.9052560811142,152.964657488772,-2.39374989072336));
#34494=CARTESIAN_POINT('Ctrl Pts',(-86.9230209326479,152.979582731119,-2.40258603623574));
#34495=CARTESIAN_POINT('Ctrl Pts',(-86.941724910813,152.994716908974,-2.41189263375509));
#34496=CARTESIAN_POINT('Ctrl Pts',(-86.9596887265825,153.009252190208,-2.42083094633238));
#34497=CARTESIAN_POINT('Ctrl Pts',(-86.9785187394888,153.023979829133,-2.43020322040294));
#34498=CARTESIAN_POINT('Ctrl Pts',(-86.9979551611621,153.03861942143,-2.43989474558009));
#34499=CARTESIAN_POINT('Ctrl Pts',(-87.0021401090833,153.04177154132,-2.44198147372511));
#34500=CARTESIAN_POINT('Ctrl Pts',(-87.0063530529937,153.0449197122,-2.44408292913408));
#34501=CARTESIAN_POINT('Ctrl Pts',(-87.0105912071972,153.048061361217,-2.44619784566667));
#34502=CARTESIAN_POINT('Ctrl Pts',(-87.0439033841926,153.072754933716,-2.46282123181122));
#34503=CARTESIAN_POINT('Ctrl Pts',(-87.0787793274353,153.097055815036,-2.48027915864967));
#34504=CARTESIAN_POINT('Ctrl Pts',(-87.115396211842,153.120848713924,-2.49866865211547));
#34505=CARTESIAN_POINT('Ctrl Pts',(-87.1474359856978,153.141667500452,-2.51475945889805));
#34506=CARTESIAN_POINT('Ctrl Pts',(-87.180808987709,153.162096886258,-2.53156368103512));
#34507=CARTESIAN_POINT('Ctrl Pts',(-87.2156353015734,153.182022038278,-2.54914836103406));
#34508=CARTESIAN_POINT('Ctrl Pts',(-87.2461083262047,153.199456546295,-2.56453495603314));
#34509=CARTESIAN_POINT('Ctrl Pts',(-87.2776941891752,153.216504644278,-2.58051917838904));
#34510=CARTESIAN_POINT('Ctrl Pts',(-87.3104716660976,153.23306387529,-2.59714595563415));
#34511=CARTESIAN_POINT('Ctrl Pts',(-87.3248462675582,153.240325945731,-2.60443764855606));
#34512=CARTESIAN_POINT('Ctrl Pts',(-87.3394430037911,153.247490026784,-2.61184936283827));
#34513=CARTESIAN_POINT('Ctrl Pts',(-87.354258311896,153.254542013533,-2.6193797208537));
#34514=CARTESIAN_POINT('Ctrl Pts',(-87.3975665818031,153.275156457953,-2.64139254536731));
#34515=CARTESIAN_POINT('Ctrl Pts',(-87.4427568378872,153.294821857881,-2.6644263738677));
#34516=CARTESIAN_POINT('Ctrl Pts',(-87.4898298319945,153.313216855219,-2.68849282307404));
#34517=CARTESIAN_POINT('Ctrl Pts',(-87.5355789032629,153.331094495259,-2.71188240601433));
#34518=CARTESIAN_POINT('Ctrl Pts',(-87.5831065043292,153.347772232563,-2.73624744840669));
#34519=CARTESIAN_POINT('Ctrl Pts',(-87.6323824605076,153.362919470465,-2.7615836561191));
#34520=CARTESIAN_POINT('Ctrl Pts',(-87.67977076536,153.377486451668,-2.78594929055814));
#34521=CARTESIAN_POINT('Ctrl Pts',(-87.7287761544593,153.390637919632,-2.81121317027124));
#34522=CARTESIAN_POINT('Ctrl Pts',(-87.7793406283585,153.402046419579,-2.83735628607262));
#34523=CARTESIAN_POINT('Ctrl Pts',(-87.8288502603403,153.413216923101,-2.86295402184185));
#34524=CARTESIAN_POINT('Ctrl Pts',(-87.8798547934335,153.422716485184,-2.88939478818218));
#34525=CARTESIAN_POINT('Ctrl Pts',(-87.932266992446,153.430204638873,-2.91664468433489));
#34526=CARTESIAN_POINT('Ctrl Pts',(-87.9831539082215,153.437474874683,-2.94310156262918));
#34527=CARTESIAN_POINT('Ctrl Pts',(-88.0353678689257,153.442849078238,-2.97032122340825));
#34528=CARTESIAN_POINT('Ctrl Pts',(-88.0887956643632,153.445983683602,-2.99825623974142));
#34529=CARTESIAN_POINT('Ctrl Pts',(-88.1133319408323,153.447423225383,-3.01108516667555));
#34530=CARTESIAN_POINT('Ctrl Pts',(-88.1381237370994,153.448389977157,-3.02406472723931));
#34531=CARTESIAN_POINT('Ctrl Pts',(-88.1631575140453,153.448848288943,-3.03718905961575));
#34532=CARTESIAN_POINT('Origin',(-88.1895895832773,151.41481761018,-2.09758805302078));
#34533=CARTESIAN_POINT('Ctrl Pts',(-93.0818243012207,153.350025544386,-0.178841068366067));
#34534=CARTESIAN_POINT('Ctrl Pts',(-93.0989319817564,153.352370853017,-0.263230742927655));
#34535=CARTESIAN_POINT('Ctrl Pts',(-93.1137918128178,153.354891025768,-0.346605073576144));
#34536=CARTESIAN_POINT('Ctrl Pts',(-93.1263423687191,153.357754162733,-0.428594588872808));
#34537=CARTESIAN_POINT('Ctrl Pts',(-92.4971851260064,153.329947986234,-0.158822574212465));
#34538=CARTESIAN_POINT('Ctrl Pts',(-92.5111303644816,153.337839284992,-0.224777419765634));
#34539=CARTESIAN_POINT('Ctrl Pts',(-92.5235334502953,153.345866314712,-0.289689761761435));
#34540=CARTESIAN_POINT('Ctrl Pts',(-92.5345241435646,153.355095725269,-0.352466900319629));
#34541=CARTESIAN_POINT('Ctrl Pts',(-91.5002384558879,152.816299012522,-0.134179192446635));
#34542=CARTESIAN_POINT('Ctrl Pts',(-91.5043328686153,152.826994492473,-0.170676325114164));
#34543=CARTESIAN_POINT('Ctrl Pts',(-91.5073632604907,152.838861639623,-0.20536144287027));
#34544=CARTESIAN_POINT('Ctrl Pts',(-91.5098487528943,152.85162453455,-0.238080118345699));
#34545=CARTESIAN_POINT('Ctrl Pts',(-91.15054020112,151.790502953765,-0.142279247597217));
#34546=CARTESIAN_POINT('Ctrl Pts',(-91.1497488709448,151.79497280247,-0.171409624420938));
#34547=CARTESIAN_POINT('Ctrl Pts',(-91.1478233995989,151.800178688796,-0.199992833754828));
#34548=CARTESIAN_POINT('Ctrl Pts',(-91.1447045095907,151.80622959267,-0.227559030318409));
#34549=CARTESIAN_POINT('Ctrl Pts',(-91.1502370802217,151.351594200027,-0.150959494417106));
#34550=CARTESIAN_POINT('Ctrl Pts',(-91.1491631036553,151.353432676682,-0.181714159391263));
#34551=CARTESIAN_POINT('Ctrl Pts',(-91.1466549228296,151.355756221436,-0.212414945072602));
#34552=CARTESIAN_POINT('Ctrl Pts',(-91.1427258090037,151.358972508694,-0.242922754153559));
#34553=CARTESIAN_POINT('Ctrl Pts',(-93.1263423687191,153.357754162733,-0.428594588872808));
#34554=CARTESIAN_POINT('Ctrl Pts',(-92.6085014217089,153.355428029952,-0.361982861388776));
#34555=CARTESIAN_POINT('Ctrl Pts',(-91.5778812921512,152.918868213708,-0.244493857257551));
#34556=CARTESIAN_POINT('Ctrl Pts',(-91.1450342930219,151.880772439999,-0.224998409679217));
#34557=CARTESIAN_POINT('Ctrl Pts',(-91.1427258090037,151.358972508694,-0.242922754153559));
#34558=CARTESIAN_POINT('Origin',(14.5184988467186,151.450066634905,-3.10698805302073));
#34559=CARTESIAN_POINT('Ctrl Pts',(-88.1631575140453,153.448848288943,-3.03718905961575));
#34560=CARTESIAN_POINT('Ctrl Pts',(-88.1359833247853,153.44691940263,-2.9819529825886));
#34561=CARTESIAN_POINT('Ctrl Pts',(-88.1093859353553,153.442599101814,-2.92797428730695));
#34562=CARTESIAN_POINT('Ctrl Pts',(-88.0834339328359,153.436252297011,-2.87537981551854));
#34563=CARTESIAN_POINT('Ctrl Pts',(-88.0565730760871,153.429683223411,-2.82094345472412));
#34564=CARTESIAN_POINT('Ctrl Pts',(-88.0304035678412,153.420943261521,-2.76798989797251));
#34565=CARTESIAN_POINT('Ctrl Pts',(-88.0049814906885,153.410401837922,-2.71662038084701));
#34566=CARTESIAN_POINT('Ctrl Pts',(-87.9789737352975,153.399617559172,-2.6640674038451));
#34567=CARTESIAN_POINT('Ctrl Pts',(-87.9537481611554,153.386947820808,-2.61317212137208));
#34568=CARTESIAN_POINT('Ctrl Pts',(-87.9293452537902,153.37275205796,-2.5640043756258));
#34569=CARTESIAN_POINT('Ctrl Pts',(-87.9043419452519,153.358207027193,-2.51362692270078));
#34570=CARTESIAN_POINT('Ctrl Pts',(-87.880202188435,153.342059919477,-2.46506286913349));
#34571=CARTESIAN_POINT('Ctrl Pts',(-87.8569506054917,153.324660429206,-2.41835011299444));
#34572=CARTESIAN_POINT('Ctrl Pts',(-87.8330862844631,153.30680241831,-2.37040635745084));
#34573=CARTESIAN_POINT('Ctrl Pts',(-87.8101574602573,153.287625111285,-2.32441254510716));
#34574=CARTESIAN_POINT('Ctrl Pts',(-87.7881725910785,153.267468708593,-2.28037400957965));
#34575=CARTESIAN_POINT('Ctrl Pts',(-87.7746275234705,153.255050174965,-2.25324148783336));
#34576=CARTESIAN_POINT('Ctrl Pts',(-87.7614404222619,153.242259246354,-2.22685048419551));
#34577=CARTESIAN_POINT('Ctrl Pts',(-87.7486102499207,153.229168736752,-2.20119634441668));
#34578=CARTESIAN_POINT('Ctrl Pts',(-87.7420857426339,153.222511840568,-2.18815048521303));
#34579=CARTESIAN_POINT('Ctrl Pts',(-87.7356535420513,153.215777355811,-2.17529519305674));
#34580=CARTESIAN_POINT('Ctrl Pts',(-87.7293176684158,153.208979288603,-2.1626381606237));
#34581=CARTESIAN_POINT('Ctrl Pts',(-87.7112935176455,153.189640299956,-2.12663171952277));
#34582=CARTESIAN_POINT('Ctrl Pts',(-87.6940339119328,153.169775816935,-2.09219958969872));
#34583=CARTESIAN_POINT('Ctrl Pts',(-87.6774520296158,153.149489426932,-2.05916145906545));
#34584=CARTESIAN_POINT('Ctrl Pts',(-87.6602006415191,153.128383958908,-2.02478938943883));
#34585=CARTESIAN_POINT('Ctrl Pts',(-87.6436826012211,153.106821582857,-1.99192574503252));
#34586=CARTESIAN_POINT('Ctrl Pts',(-87.6278036497214,153.084862349057,-1.96037659804282));
#34587=CARTESIAN_POINT('Ctrl Pts',(-87.6152274856842,153.067470588247,-1.93538960518115));
#34588=CARTESIAN_POINT('Ctrl Pts',(-87.6030522474776,153.049828686964,-1.91122728990917));
#34589=CARTESIAN_POINT('Ctrl Pts',(-87.5912337905025,153.031944423855,-1.887799539898));
#34590=CARTESIAN_POINT('Ctrl Pts',(-87.5826065758428,153.018889303614,-1.87069779567158));
#34591=CARTESIAN_POINT('Ctrl Pts',(-87.5741686542613,153.005697399861,-1.85398570759451));
#34592=CARTESIAN_POINT('Ctrl Pts',(-87.5660620137056,152.992658994553,-1.83796917404978));
#34593=CARTESIAN_POINT('Ctrl Pts',(-87.5575513419276,152.978970761145,-1.82115438386838));
#34594=CARTESIAN_POINT('Ctrl Pts',(-87.5494058493604,152.965451996852,-1.8051063713487));
#34595=CARTESIAN_POINT('Ctrl Pts',(-87.5417698405248,152.95247929877,-1.7901413161465));
#34596=CARTESIAN_POINT('Ctrl Pts',(-87.5380575951587,152.946172622157,-1.78286605520523));
#34597=CARTESIAN_POINT('Ctrl Pts',(-87.5344654624859,152.939995573097,-1.77584617013683));
#34598=CARTESIAN_POINT('Ctrl Pts',(-87.5310084874879,152.933994168084,-1.76911500942984));
#34599=CARTESIAN_POINT('Ctrl Pts',(-87.5260292020004,152.925349989603,-1.75941972067552));
#34600=CARTESIAN_POINT('Ctrl Pts',(-87.5213527952174,152.917076322629,-1.75032357552101));
#34601=CARTESIAN_POINT('Ctrl Pts',(-87.5167367972707,152.908747590896,-1.74132846657104));
#34602=CARTESIAN_POINT('Ctrl Pts',(-87.5121681355499,152.900504268803,-1.73242560083983));
#34603=CARTESIAN_POINT('Ctrl Pts',(-87.5076586133441,152.892206843955,-1.72362167358915));
#34604=CARTESIAN_POINT('Ctrl Pts',(-87.5029889074243,152.883407748631,-1.71446593947121));
#34605=CARTESIAN_POINT('Ctrl Pts',(-87.4986602945605,152.875251372649,-1.70597897494706));
#34606=CARTESIAN_POINT('Ctrl Pts',(-87.4941939552188,152.866663916574,-1.69718958366906));
#34607=CARTESIAN_POINT('Ctrl Pts',(-87.4894295859337,152.857260147619,-1.68776753137261));
#34608=CARTESIAN_POINT('Ctrl Pts',(-87.4864410822941,152.851361528921,-1.68185744424571));
#34609=CARTESIAN_POINT('Ctrl Pts',(-87.4833355896983,152.84514118143,-1.675698976679));
#34610=CARTESIAN_POINT('Ctrl Pts',(-87.4800772624155,152.838497207372,-1.66921795564487));
#34611=CARTESIAN_POINT('Ctrl Pts',(-87.474547876756,152.827222374707,-1.65821965447505));
#34612=CARTESIAN_POINT('Ctrl Pts',(-87.4685378683854,152.81472292156,-1.64629548802));
#34613=CARTESIAN_POINT('Ctrl Pts',(-87.4622750745346,152.801334944113,-1.63390216746473));
#34614=CARTESIAN_POINT('Ctrl Pts',(-87.4563388227321,152.78864501576,-1.62215503459738));
#34615=CARTESIAN_POINT('Ctrl Pts',(-87.4501757153425,152.775156539983,-1.60998695060683));
#34616=CARTESIAN_POINT('Ctrl Pts',(-87.4439657133919,152.761187148935,-1.59775813965802));
#34617=CARTESIAN_POINT('Ctrl Pts',(-87.4379399454364,152.747632192011,-1.58589212452041));
#34618=CARTESIAN_POINT('Ctrl Pts',(-87.4318701490414,152.733624456628,-1.5739692068927));
#34619=CARTESIAN_POINT('Ctrl Pts',(-87.425904394316,152.719486140118,-1.56228476924754));
#34620=CARTESIAN_POINT('Ctrl Pts',(-87.4213733297626,152.708747913736,-1.55341029423536));
#34621=CARTESIAN_POINT('Ctrl Pts',(-87.4169019452451,152.697935049303,-1.54467269390697));
#34622=CARTESIAN_POINT('Ctrl Pts',(-87.4125481406831,152.687200921139,-1.5361869111614));
#34623=CARTESIAN_POINT('Ctrl Pts',(-87.4106428800113,152.682503578402,-1.53247346286479));
#34624=CARTESIAN_POINT('Ctrl Pts',(-87.4087615306483,152.677821639701,-1.52880813964547));
#34625=CARTESIAN_POINT('Ctrl Pts',(-87.4069025300689,152.673152835345,-1.525187840796));
#34626=CARTESIAN_POINT('Ctrl Pts',(-87.3990149344317,152.653343459662,-1.50982719286202));
#34627=CARTESIAN_POINT('Ctrl Pts',(-87.3915282731392,152.633773347822,-1.49527414946995));
#34628=CARTESIAN_POINT('Ctrl Pts',(-87.3843299928089,152.614259069373,-1.48130605361637));
#34629=CARTESIAN_POINT('Ctrl Pts',(-87.3769781850885,152.594328583705,-1.46704004142705));
#34630=CARTESIAN_POINT('Ctrl Pts',(-87.369927166695,152.574455951966,-1.45338415904795));
#34631=CARTESIAN_POINT('Ctrl Pts',(-87.3630755894657,152.554412215505,-1.44014014361104));
#34632=CARTESIAN_POINT('Ctrl Pts',(-87.3592528950046,152.543229231239,-1.43275092171955));
#34633=CARTESIAN_POINT('Ctrl Pts',(-87.3554923876635,152.531991738839,-1.42549016314595));
#34634=CARTESIAN_POINT('Ctrl Pts',(-87.3517796884575,152.520658333778,-1.41833005043806));
#34635=CARTESIAN_POINT('Ctrl Pts',(-87.3394710950541,152.483085057027,-1.39459235687508));
#34636=CARTESIAN_POINT('Ctrl Pts',(-87.3277087363029,152.444506701194,-1.37200142856669));
#34637=CARTESIAN_POINT('Ctrl Pts',(-87.3165709428255,152.405179889525,-1.35070771826199));
#34638=CARTESIAN_POINT('Ctrl Pts',(-87.3066853293069,152.37027444242,-1.33180797919978));
#34639=CARTESIAN_POINT('Ctrl Pts',(-87.2972915379375,152.334780115712,-1.31392973401296));
#34640=CARTESIAN_POINT('Ctrl Pts',(-87.288431141755,152.298892399245,-1.29715076323588));
#34641=CARTESIAN_POINT('Ctrl Pts',(-87.2799408969646,152.264503925921,-1.28107274975962));
#34642=CARTESIAN_POINT('Ctrl Pts',(-87.2719403611629,152.229754532541,-1.26600396904654));
#34643=CARTESIAN_POINT('Ctrl Pts',(-87.2644522514348,152.194806926855,-1.25198497179477));
#34644=CARTESIAN_POINT('Ctrl Pts',(-87.2559618074888,152.155181347383,-1.23608943678429));
#34645=CARTESIAN_POINT('Ctrl Pts',(-87.248130716445,152.115310859202,-1.22154433341755));
#34646=CARTESIAN_POINT('Ctrl Pts',(-87.2409487567435,152.075273002205,-1.20832615157771));
#34647=CARTESIAN_POINT('Ctrl Pts',(-87.2284312830275,152.005490819703,-1.18528811591196));
#34648=CARTESIAN_POINT('Ctrl Pts',(-87.2178858040141,151.935205029453,-1.16628096321379));
#34649=CARTESIAN_POINT('Ctrl Pts',(-87.2092652237945,151.864795534301,-1.15119557994548));
#34650=CARTESIAN_POINT('Ctrl Pts',(-87.2002537371655,151.791193269959,-1.13542613912445));
#34651=CARTESIAN_POINT('Ctrl Pts',(-87.1933455571958,151.717455596616,-1.1239419624549));
#34652=CARTESIAN_POINT('Ctrl Pts',(-87.1884940886129,151.643960757792,-1.11663501321287));
#34653=CARTESIAN_POINT('Ctrl Pts',(-87.1842102302528,151.57906463936,-1.11018295955872));
#34654=CARTESIAN_POINT('Ctrl Pts',(-87.1815300512716,151.514356771111,-1.1069880533027));
#34655=CARTESIAN_POINT('Ctrl Pts',(-87.180426906185,151.450066643412,-1.10698805302075));
#34656=CARTESIAN_POINT('Ctrl Pts',(-90.1602405269768,151.450066634903,-1.10698805302075));
#34657=CARTESIAN_POINT('Ctrl Pts',(-90.1602405269768,151.962029882149,-1.10698805302023));
#34658=CARTESIAN_POINT('Ctrl Pts',(-90.1602405269768,152.982261295907,-1.52035403489426));
#34659=CARTESIAN_POINT('Ctrl Pts',(-90.1602405269768,153.430981029273,-2.52553768651051));
#34660=CARTESIAN_POINT('Ctrl Pts',(-90.1602405269768,153.448848288942,-3.03718905957855));
#34661=CARTESIAN_POINT('Ctrl Pts',(-90.1602405269769,151.450066634903,-1.10698805298359));
#34662=CARTESIAN_POINT('Ctrl Pts',(-90.3644047400827,151.450066634903,-1.10698805298352));
#34663=CARTESIAN_POINT('Ctrl Pts',(-90.841325193595,151.434055614938,-0.955116935417095));
#34664=CARTESIAN_POINT('Ctrl Pts',(-91.1079538086067,151.387436113153,-0.51291176349889));
#34665=CARTESIAN_POINT('Ctrl Pts',(-91.1427258090036,151.358972508694,-0.24292275415355));
#34666=CARTESIAN_POINT('Ctrl Pts',(-90.1602405269769,152.035167488905,-1.10698805298359));
#34667=CARTESIAN_POINT('Ctrl Pts',(-90.3674037728561,152.035167488905,-1.10698805298352));
#34668=CARTESIAN_POINT('Ctrl Pts',(-90.8536659032953,152.021035986075,-0.947236790578639));
#34669=CARTESIAN_POINT('Ctrl Pts',(-91.1165111993043,151.98010306629,-0.492275344708414));
#34670=CARTESIAN_POINT('Ctrl Pts',(-91.1453640764531,151.955315287328,-0.222437789040015));
#34671=CARTESIAN_POINT('Ctrl Pts',(-90.1602405269771,153.049030224071,-1.5858330279775));
#34672=CARTESIAN_POINT('Ctrl Pts',(-90.4749081594891,153.049030224071,-1.58583302797739));
#34673=CARTESIAN_POINT('Ctrl Pts',(-91.2091994536378,153.038130592305,-1.34589261533977));
#34674=CARTESIAN_POINT('Ctrl Pts',(-91.6013267502539,153.006759249016,-0.66067266322815));
#34675=CARTESIAN_POINT('Ctrl Pts',(-91.6450157730964,152.98782414165,-0.250732141808858));
#34676=CARTESIAN_POINT('Ctrl Pts',(-90.1602405269774,153.433533494948,-2.59863073980068));
#34677=CARTESIAN_POINT('Ctrl Pts',(-90.6863190782184,153.433533494948,-2.5986307398005));
#34678=CARTESIAN_POINT('Ctrl Pts',(-91.9147568798608,153.419789490385,-2.20568491139697));
#34679=CARTESIAN_POINT('Ctrl Pts',(-92.5958213467236,153.379944475493,-1.0654062746647));
#34680=CARTESIAN_POINT('Ctrl Pts',(-92.6824786998532,153.355760334635,-0.371498822457912));
#34681=CARTESIAN_POINT('Ctrl Pts',(-90.1602405269776,153.448848288941,-3.03718905957859));
#34682=CARTESIAN_POINT('Ctrl Pts',(-90.7766078757706,153.448848288941,-3.03718905957838));
#34683=CARTESIAN_POINT('Ctrl Pts',(-92.2164204219786,153.432837268976,-2.57869343652755));
#34684=CARTESIAN_POINT('Ctrl Pts',(-93.0213664507026,153.386217767191,-1.24368557549524));
#34685=CARTESIAN_POINT('Ctrl Pts',(-93.1263423687192,153.357754162733,-0.428594588872798));
#34686=CARTESIAN_POINT('Ctrl Pts',(-87.1804269060391,151.450066634904,-1.10698805302075));
#34687=CARTESIAN_POINT('Ctrl Pts',(-87.1854467362549,151.742617061905,-1.10698805302065));
#34688=CARTESIAN_POINT('Ctrl Pts',(-87.2417144245295,152.179249449314,-1.20625345956043));
#34689=CARTESIAN_POINT('Ctrl Pts',(-87.5198000081232,153.062077162442,-1.74136912433808));
#34690=CARTESIAN_POINT('Ctrl Pts',(-87.8754840121214,153.428428563618,-2.45244463324507));
#34691=CARTESIAN_POINT('Ctrl Pts',(-88.1631575140453,153.448848288943,-3.03718905961575));
#34692=CARTESIAN_POINT('Ctrl Pts',(-86.8893688986039,151.459962061901,-1.10698805302075));
#34693=CARTESIAN_POINT('Ctrl Pts',(-86.8977144048756,151.794449245391,-1.10851496561751));
#34694=CARTESIAN_POINT('Ctrl Pts',(-86.9918543472018,152.282622844323,-1.23971100631887));
#34695=CARTESIAN_POINT('Ctrl Pts',(-87.3916620552612,153.145649476822,-1.84684934699629));
#34696=CARTESIAN_POINT('Ctrl Pts',(-87.820302818502,153.430304620827,-2.50616788265667));
#34697=CARTESIAN_POINT('Ctrl Pts',(-88.1631575140453,153.448848288943,-3.03718905961575));
#34698=CARTESIAN_POINT('Ctrl Pts',(-86.385295969889,151.47709959717,-1.34683991874579));
#34699=CARTESIAN_POINT('Ctrl Pts',(-86.3991363356617,151.847358319906,-1.34750403213635));
#34700=CARTESIAN_POINT('Ctrl Pts',(-86.5567727542196,152.377348193898,-1.4840187852535));
#34701=CARTESIAN_POINT('Ctrl Pts',(-87.1640258288669,153.213969532644,-2.05180000320215));
#34702=CARTESIAN_POINT('Ctrl Pts',(-87.7237357296681,153.433587720943,-2.60018356912699));
#34703=CARTESIAN_POINT('Ctrl Pts',(-88.1631575140453,153.448848288943,-3.03718905961575));
#34704=CARTESIAN_POINT('Ctrl Pts',(-86.1967388865463,151.483510184769,-1.85216005225371));
#34705=CARTESIAN_POINT('Ctrl Pts',(-86.2089392890346,151.806951611247,-1.84865960326601));
#34706=CARTESIAN_POINT('Ctrl Pts',(-86.3462588252452,152.280131848536,-1.92034997188969));
#34707=CARTESIAN_POINT('Ctrl Pts',(-86.9545029901698,153.140666529327,-2.27510529836621));
#34708=CARTESIAN_POINT('Ctrl Pts',(-87.6271686408342,153.436870821058,-2.69419925559732));
#34709=CARTESIAN_POINT('Ctrl Pts',(-88.1631575140453,153.448848288943,-3.03718905961575));
#34710=CARTESIAN_POINT('Ctrl Pts',(-86.1907691869047,151.483713143373,-2.0704979916407));
#34711=CARTESIAN_POINT('Ctrl Pts',(-86.200844231318,151.776091702562,-2.06557634143072));
#34712=CARTESIAN_POINT('Ctrl Pts',(-86.3137762298166,152.210797609576,-2.10967456742886));
#34713=CARTESIAN_POINT('Ctrl Pts',(-86.8719075778766,153.084104291338,-2.3721435664808));
#34714=CARTESIAN_POINT('Ctrl Pts',(-87.5857827456197,153.438277863965,-2.73449169265599));
#34715=CARTESIAN_POINT('Ctrl Pts',(-88.1631575140453,153.448848288943,-3.03718905961575));
#34716=CARTESIAN_POINT('Ctrl Pts',(-86.1907691877976,151.483713169286,-2.0704979912045));
#34717=CARTESIAN_POINT('Ctrl Pts',(-86.1960461431569,151.483533765129,-1.87749673627833));
#34718=CARTESIAN_POINT('Ctrl Pts',(-86.2598063887244,151.481366039073,-1.68587130578294));
#34719=CARTESIAN_POINT('Ctrl Pts',(-86.3703755110968,151.477606896394,-1.52809694712261));
#34720=CARTESIAN_POINT('Ctrl Pts',(-86.3848896931263,151.477113441441,-1.50738623049529));
#34721=CARTESIAN_POINT('Ctrl Pts',(-86.4002103875597,151.476592566533,-1.4872587742187));
#34722=CARTESIAN_POINT('Ctrl Pts',(-86.4163111347764,151.476045171239,-1.46778798695433));
#34723=CARTESIAN_POINT('Ctrl Pts',(-86.4394385286427,151.475258883101,-1.43981980883892));
#34724=CARTESIAN_POINT('Ctrl Pts',(-86.4641754008212,151.474417875609,-1.41320653491676));
#34725=CARTESIAN_POINT('Ctrl Pts',(-86.4903261625887,151.473528798397,-1.38804651801447));
#34726=CARTESIAN_POINT('Ctrl Pts',(-86.6298039179495,151.468786814398,-1.25385300145209));
#34727=CARTESIAN_POINT('Ctrl Pts',(-86.8095355976486,151.462676273835,-1.16097583438938));
#34728=CARTESIAN_POINT('Ctrl Pts',(-86.9998676128363,151.456205340395,-1.12436811267512));
#34729=CARTESIAN_POINT('Ctrl Pts',(-87.0593213922405,151.45418402281,-1.11293300329983));
#34730=CARTESIAN_POINT('Ctrl Pts',(-87.1198092230153,151.452127549288,-1.10698805304893));
#34731=CARTESIAN_POINT('Ctrl Pts',(-87.180426906484,151.450066660832,-1.10698805302075));
#34732=CARTESIAN_POINT('Ctrl Pts',(-87.179843568537,151.415740322076,-1.10698805302076));
#34733=CARTESIAN_POINT('Ctrl Pts',(-87.179843568537,151.427184807977,-1.10698805302076));
#34734=CARTESIAN_POINT('Ctrl Pts',(-87.1800380518196,151.438629115902,-1.10698805302076));
#34735=CARTESIAN_POINT('Ctrl Pts',(-87.1804269060391,151.450066634904,-1.10698805302075));
#34736=CARTESIAN_POINT('Ctrl Pts',(-86.8883965220669,151.415740322076,-1.10698805302076));
#34737=CARTESIAN_POINT('Ctrl Pts',(-86.888472623212,151.430499691742,-1.10699098657044));
#34738=CARTESIAN_POINT('Ctrl Pts',(-86.8887934183633,151.445216435265,-1.10698520192707));
#34739=CARTESIAN_POINT('Ctrl Pts',(-86.8893688986039,151.459962061901,-1.10698805302075));
#34740=CARTESIAN_POINT('Ctrl Pts',(-86.3836649043722,151.415740322076,-1.34722462885527));
#34741=CARTESIAN_POINT('Ctrl Pts',(-86.383862907479,151.436200589445,-1.34709372353105));
#34742=CARTESIAN_POINT('Ctrl Pts',(-86.3844073458656,151.456664159981,-1.34696653811903));
#34743=CARTESIAN_POINT('Ctrl Pts',(-86.3852950894527,151.477099627103,-1.34683916118657));
#34744=CARTESIAN_POINT('Ctrl Pts',(-86.1953049181186,151.415740322076,-1.85314678689232));
#34745=CARTESIAN_POINT('Ctrl Pts',(-86.1954008789678,151.438346164182,-1.85281277633346));
#34746=CARTESIAN_POINT('Ctrl Pts',(-86.1958771511497,151.460923464391,-1.85248524971262));
#34747=CARTESIAN_POINT('Ctrl Pts',(-86.1967388865462,151.483510184769,-1.85216005225371));
#34748=CARTESIAN_POINT('Ctrl Pts',(-86.1895830224162,151.415740322076,-2.07165716802702));
#34749=CARTESIAN_POINT('Ctrl Pts',(-86.1895932731832,151.438402471057,-2.0712657070261));
#34750=CARTESIAN_POINT('Ctrl Pts',(-86.1899887374944,151.461064441815,-2.07087924048157));
#34751=CARTESIAN_POINT('Ctrl Pts',(-86.1907691869047,151.483713143373,-2.07049799164071));
#34752=CARTESIAN_POINT('Origin',(-92.808,72.9013478988303,-27.760281783958));
#34753=CARTESIAN_POINT('',(-90.8762246275537,71.968963345062,-1.06028178422691));
#34754=CARTESIAN_POINT('',(-91.7917581480725,72.8844968641786,-27.2777315326306));
#34755=CARTESIAN_POINT('',(-91.7970517464128,72.8897904637154,-27.4293203897456));
#34756=CARTESIAN_POINT('',(-88.533144565554,72.88449686825,-27.2777315324859));
#34757=CARTESIAN_POINT('',(-91.404,72.8844968641775,-27.2777315325995));
#34758=CARTESIAN_POINT('',(-89.448678085445,71.9689633448531,-1.06028178422701));
#34759=CARTESIAN_POINT('',(-88.5182960798241,72.899345350474,-27.7029365470539));
#34760=CARTESIAN_POINT('',(-91.4852256782489,71.9689633448538,-1.0602817842482));
#34761=CARTESIAN_POINT('Origin',(-87.5169098706745,72.9013478900492,-27.7602820274843));
#34762=CARTESIAN_POINT('',(-88.4492908328544,70.9695725271065,-1.0602817759954));
#34763=CARTESIAN_POINT('',(-87.5337546746199,71.8851060448843,-27.2777315472116));
#34764=CARTESIAN_POINT('',(-87.5189088225968,71.8999545498159,-27.7029366711138));
#34765=CARTESIAN_POINT('',(-87.5337537391015,52.9175897432756,-27.2777315325995));
#34766=CARTESIAN_POINT('',(-87.5337537391015,61.4013478902835,-27.2777315325995));
#34767=CARTESIAN_POINT('',(-88.4492906817414,53.8331232830057,-1.06028178355734));
#34768=CARTESIAN_POINT('',(-87.5284635311709,52.9122961617628,-27.4293205081997));
#34769=CARTESIAN_POINT('',(-88.4492942531145,62.4013479209927,-1.0602817842482));
#34770=CARTESIAN_POINT('Origin',(-87.5169027132292,51.9013549071758,-27.7602820225882));
#34771=CARTESIAN_POINT('',(-89.448678081602,52.833735939668,-1.06028177620696));
#34772=CARTESIAN_POINT('',(-88.5331445563648,51.9181997991091,-27.277731545296));
#34773=CARTESIAN_POINT('',(-88.5278509320864,51.9129088162444,-27.4293205113846));
#34774=CARTESIAN_POINT('',(-91.791758153585,51.9181989163895,-27.2777315325995));
#34775=CARTESIAN_POINT('',(-88.7584513564978,51.9181989163895,-27.2777315325995));
#34776=CARTESIAN_POINT('',(-90.876219312328,52.8337359305504,-1.06028182304868));
#34777=CARTESIAN_POINT('',(-91.8066135159061,51.9033538910647,-27.7029366845727));
#34778=CARTESIAN_POINT('',(-90.1624511849942,52.8337394302599,-1.0602817842482));
#34779=CARTESIAN_POINT('Origin',(-94.808,55.2575999451435,-24.8804433349483));
#34780=CARTESIAN_POINT('',(-92.957585727913,57.0863999451251,-24.8804353835619));
#34781=CARTESIAN_POINT('',(-92.9575859025293,53.4287999451597,-24.8804355534196));
#34782=CARTESIAN_POINT('Ctrl Pts',(-92.957585727913,57.0863999451251,-24.8804353835619));
#34783=CARTESIAN_POINT('Ctrl Pts',(-92.955130340742,57.086399657398,-24.8185781955534));
#34784=CARTESIAN_POINT('Ctrl Pts',(-92.9527062605438,57.0830448549575,-24.7575096757857));
#34785=CARTESIAN_POINT('Ctrl Pts',(-92.9503232886057,57.076704465691,-24.6974767492528));
#34786=CARTESIAN_POINT('Ctrl Pts',(-92.9478852841947,57.0702176511582,-24.6360574193171));
#34787=CARTESIAN_POINT('Ctrl Pts',(-92.9454903027329,57.060605705692,-24.5757219171815));
#34788=CARTESIAN_POINT('Ctrl Pts',(-92.9431472195209,57.0482278311233,-24.5166938404183));
#34789=CARTESIAN_POINT('Ctrl Pts',(-92.940718286314,57.0353964342629,-24.4555029893844));
#34790=CARTESIAN_POINT('Ctrl Pts',(-92.9383451208187,57.0195927268524,-24.3957170435501));
#34791=CARTESIAN_POINT('Ctrl Pts',(-92.9360359549343,57.0011789025921,-24.3375433924123));
#34792=CARTESIAN_POINT('Ctrl Pts',(-92.9336712820677,56.9823224527836,-24.2779713818755));
#34793=CARTESIAN_POINT('Ctrl Pts',(-92.9313737151865,56.9607288271927,-24.2200899226177));
#34794=CARTESIAN_POINT('Ctrl Pts',(-92.9291504773249,56.9367483832925,-24.1640809889047));
#34795=CARTESIAN_POINT('Ctrl Pts',(-92.9268713921435,56.91216555512,-24.1066651212368));
#34796=CARTESIAN_POINT('Ctrl Pts',(-92.9246704093163,56.8850744191134,-24.0512168384225));
#34797=CARTESIAN_POINT('Ctrl Pts',(-92.9225537482832,56.855813396579,-23.9978928323394));
#34798=CARTESIAN_POINT('Ctrl Pts',(-92.9203480193607,56.8253210868989,-23.9423249824819));
#34799=CARTESIAN_POINT('Ctrl Pts',(-92.9182338530768,56.7924724588231,-23.8890638243278));
#34800=CARTESIAN_POINT('Ctrl Pts',(-92.9162167059724,56.7576088436979,-23.838246831611));
#34801=CARTESIAN_POINT('Ctrl Pts',(-92.9141504349544,56.7218961892469,-23.7861922843526));
#34802=CARTESIAN_POINT('Ctrl Pts',(-92.9121859557448,56.6840691052335,-23.7367021374698));
#34803=CARTESIAN_POINT('Ctrl Pts',(-92.9103276328035,56.6444524642806,-23.6898863532495));
#34804=CARTESIAN_POINT('Ctrl Pts',(-92.9083920687578,56.6031891595377,-23.641124673193));
#34805=CARTESIAN_POINT('Ctrl Pts',(-92.9065716613249,56.5599844377922,-23.5952640987472));
#34806=CARTESIAN_POINT('Ctrl Pts',(-92.9048698699846,56.5151610375049,-23.5523917949509));
#34807=CARTESIAN_POINT('Ctrl Pts',(-92.9035173861975,56.4795380320679,-23.5183194063894));
#34808=CARTESIAN_POINT('Ctrl Pts',(-92.9022397898987,56.4428917186975,-23.4861336428202));
#34809=CARTESIAN_POINT('Ctrl Pts',(-92.901038252645,56.4053656183768,-23.4558640247954));
#34810=CARTESIAN_POINT('Ctrl Pts',(-92.9009512270666,56.4026476580494,-23.4536716408222));
#34811=CARTESIAN_POINT('Ctrl Pts',(-92.9008646283554,56.3999259519548,-23.4514900106648));
#34812=CARTESIAN_POINT('Ctrl Pts',(-92.9007784565546,56.3972005750435,-23.4493191354074));
#34813=CARTESIAN_POINT('Ctrl Pts',(-92.8993934907571,56.3533979183516,-23.4144285104698));
#34814=CARTESIAN_POINT('Ctrl Pts',(-92.8981188365638,56.308651308761,-23.3823169005896));
#34815=CARTESIAN_POINT('Ctrl Pts',(-92.8969479566236,56.2633795669284,-23.352819614149));
#34816=CARTESIAN_POINT('Ctrl Pts',(-92.8957583744196,56.2173847073516,-23.3228511726263));
#34817=CARTESIAN_POINT('Ctrl Pts',(-92.8946759054713,56.1708477864616,-23.2955811720602));
#34818=CARTESIAN_POINT('Ctrl Pts',(-92.8936932791836,56.1241551521374,-23.2708264486441));
#34819=CARTESIAN_POINT('Ctrl Pts',(-92.8926999611875,56.0769544670544,-23.2458023753359));
#34820=CARTESIAN_POINT('Ctrl Pts',(-92.8918086669097,56.0295945697134,-23.2233485252739));
#34821=CARTESIAN_POINT('Ctrl Pts',(-92.8910115120522,55.982421871102,-23.2032662740013));
#34822=CARTESIAN_POINT('Ctrl Pts',(-92.8902004824794,55.9344281177631,-23.1828344852244));
#34823=CARTESIAN_POINT('Ctrl Pts',(-92.8894868941117,55.886628068025,-23.1648574751466));
#34824=CARTESIAN_POINT('Ctrl Pts',(-92.8888621138022,55.8393334321687,-23.1491177540035));
#34825=CARTESIAN_POINT('Ctrl Pts',(-92.8887712669393,55.832456504018,-23.1468291026702));
#34826=CARTESIAN_POINT('Ctrl Pts',(-92.8886822972393,55.8255901728896,-23.1445877415903));
#34827=CARTESIAN_POINT('Ctrl Pts',(-92.8885951776711,55.8187353072787,-23.1423929897886));
#34828=CARTESIAN_POINT('Ctrl Pts',(-92.8881084199399,55.7804355440866,-23.1301303899005));
#34829=CARTESIAN_POINT('Ctrl Pts',(-92.8876771517541,55.7425214880866,-23.1193273021982));
#34830=CARTESIAN_POINT('Ctrl Pts',(-92.8872962213248,55.7049468512303,-23.1098235057193));
#34831=CARTESIAN_POINT('Ctrl Pts',(-92.8868997671691,55.6658409678923,-23.099932409292));
#34832=CARTESIAN_POINT('Ctrl Pts',(-92.8865578292013,55.6271022238633,-23.0914484624869));
#34833=CARTESIAN_POINT('Ctrl Pts',(-92.8862664877834,55.5886471028418,-23.0842386833075));
#34834=CARTESIAN_POINT('Ctrl Pts',(-92.8859707819348,55.5496159061194,-23.0769208982636));
#34835=CARTESIAN_POINT('Ctrl Pts',(-92.8857271977287,55.5108762805197,-23.0709156893166));
#34836=CARTESIAN_POINT('Ctrl Pts',(-92.8855336084396,55.4723180909917,-23.0661337201936));
#34837=CARTESIAN_POINT('Ctrl Pts',(-92.8853383843366,55.4334342870391,-23.0613113685178));
#34838=CARTESIAN_POINT('Ctrl Pts',(-92.8851940002047,55.3947343999776,-23.0577329329906));
#34839=CARTESIAN_POINT('Ctrl Pts',(-92.8851002998696,55.3560916552611,-23.0553578128831));
#34840=CARTESIAN_POINT('Ctrl Pts',(-92.8850206564179,55.3232460782229,-23.0533390072564));
#34841=CARTESIAN_POINT('Ctrl Pts',(-92.884977662819,55.2904413645399,-23.052190376556));
#34842=CARTESIAN_POINT('Ctrl Pts',(-92.8849723913586,55.257596640022,-23.0519164028189));
#34843=CARTESIAN_POINT('Ctrl Pts',(-92.884966142542,55.2186623321264,-23.0515916329208));
#34844=CARTESIAN_POINT('Ctrl Pts',(-92.8850072548919,55.1797290795249,-23.0524954605912));
#34845=CARTESIAN_POINT('Ctrl Pts',(-92.885097796505,55.1406850222468,-23.0546724635866));
#34846=CARTESIAN_POINT('Ctrl Pts',(-92.8851867209113,55.1023383494312,-23.056810582097));
#34847=CARTESIAN_POINT('Ctrl Pts',(-92.8853233223814,55.0638842971168,-23.0601767453402));
#34848=CARTESIAN_POINT('Ctrl Pts',(-92.8855114928132,55.0252254043496,-23.0648618855519));
#34849=CARTESIAN_POINT('Ctrl Pts',(-92.885693056863,54.9879237673986,-23.0693825375088));
#34850=CARTESIAN_POINT('Ctrl Pts',(-92.8859226335236,54.9504310118889,-23.0751312057787));
#34851=CARTESIAN_POINT('Ctrl Pts',(-92.8862055345354,54.9126740597259,-23.0822353206999));
#34852=CARTESIAN_POINT('Ctrl Pts',(-92.8863635053939,54.8915907199787,-23.0862022316899));
#34853=CARTESIAN_POINT('Ctrl Pts',(-92.8865381357401,54.8704252952272,-23.0905926013055));
#34854=CARTESIAN_POINT('Ctrl Pts',(-92.8867306112456,54.8491678792112,-23.0954351878472));
#34855=CARTESIAN_POINT('Ctrl Pts',(-92.8870844656426,54.8100874252677,-23.1043379858245));
#34856=CARTESIAN_POINT('Ctrl Pts',(-92.8874985504557,54.7706942875611,-23.1147671049748));
#34857=CARTESIAN_POINT('Ctrl Pts',(-92.8879786305348,54.730929910241,-23.1268608649444));
#34858=CARTESIAN_POINT('Ctrl Pts',(-92.8881216296782,54.7190854864903,-23.1304631750389));
#34859=CARTESIAN_POINT('Ctrl Pts',(-92.8882704953033,54.7072083311362,-23.1342134587584));
#34860=CARTESIAN_POINT('Ctrl Pts',(-92.8884254078,54.6952974604285,-23.1381160777469));
#34861=CARTESIAN_POINT('Ctrl Pts',(-92.8890732205487,54.6454886066686,-23.154436041522));
#34862=CARTESIAN_POINT('Ctrl Pts',(-92.8898253401946,54.5952069009155,-23.1733837473208));
#34863=CARTESIAN_POINT('Ctrl Pts',(-92.890688332922,54.5447599878523,-23.1951246131458));
#34864=CARTESIAN_POINT('Ctrl Pts',(-92.8915106387027,54.4966914619939,-23.2158404767664));
#34865=CARTESIAN_POINT('Ctrl Pts',(-92.8924336081338,54.4484731226518,-23.2390923002455));
#34866=CARTESIAN_POINT('Ctrl Pts',(-92.893461756598,54.4004119120336,-23.2649938369559));
#34867=CARTESIAN_POINT('Ctrl Pts',(-92.8944771779287,54.3529456363554,-23.2905747465121));
#34868=CARTESIAN_POINT('Ctrl Pts',(-92.8955951947634,54.3056325851334,-23.3187402839744));
#34869=CARTESIAN_POINT('Ctrl Pts',(-92.8968189609311,54.2588085115476,-23.349569901892));
#34870=CARTESIAN_POINT('Ctrl Pts',(-92.8976836908869,54.225721979042,-23.3713545326865));
#34871=CARTESIAN_POINT('Ctrl Pts',(-92.8986011971119,54.1928804234976,-23.3944687248443));
#34872=CARTESIAN_POINT('Ctrl Pts',(-92.8995722078457,54.1604147600726,-23.4189308244742));
#34873=CARTESIAN_POINT('Ctrl Pts',(-92.9000489826635,54.1444738335447,-23.4309419307255));
#34874=CARTESIAN_POINT('Ctrl Pts',(-92.9005386518763,54.128623690285,-23.4432778778514));
#34875=CARTESIAN_POINT('Ctrl Pts',(-92.9010412722287,54.1128807610224,-23.4559400953829));
#34876=CARTESIAN_POINT('Ctrl Pts',(-92.901477800799,54.0992079394375,-23.4669373017025));
#34877=CARTESIAN_POINT('Ctrl Pts',(-92.9019238625925,54.0856233991321,-23.4781746728803));
#34878=CARTESIAN_POINT('Ctrl Pts',(-92.9023794223803,54.0721387839173,-23.4896513214179));
#34879=CARTESIAN_POINT('Ctrl Pts',(-92.9039180818015,54.0265943113917,-23.5284138589973));
#34880=CARTESIAN_POINT('Ctrl Pts',(-92.905565394267,53.9821784938512,-23.5699136285156));
#34881=CARTESIAN_POINT('Ctrl Pts',(-92.9073217898146,53.9392985048234,-23.6141614636652));
#34882=CARTESIAN_POINT('Ctrl Pts',(-92.9089779194648,53.8988663702034,-23.6558833593085));
#34883=CARTESIAN_POINT('Ctrl Pts',(-92.910731032384,53.8597999003616,-23.7000484971409));
#34884=CARTESIAN_POINT('Ctrl Pts',(-92.9125806504705,53.8224855569552,-23.7466448326254));
#34885=CARTESIAN_POINT('Ctrl Pts',(-92.9143991877941,53.7857982393504,-23.792458168814));
#34886=CARTESIAN_POINT('Ctrl Pts',(-92.9163110186406,53.7508045331339,-23.8406217935989));
#34887=CARTESIAN_POINT('Ctrl Pts',(-92.9183148203995,53.7179167319977,-23.8911023872334));
#34888=CARTESIAN_POINT('Ctrl Pts',(-92.920272976352,53.6857781018814,-23.9404330530371));
#34889=CARTESIAN_POINT('Ctrl Pts',(-92.9223189640175,53.6556504577089,-23.9919764112888));
#34890=CARTESIAN_POINT('Ctrl Pts',(-92.924450658653,53.6279632224263,-24.0456789345868));
#34891=CARTESIAN_POINT('Ctrl Pts',(-92.9249778840011,53.6211154253648,-24.0589610112362));
#34892=CARTESIAN_POINT('Ctrl Pts',(-92.925510347613,53.6144171305848,-24.072375052369));
#34893=CARTESIAN_POINT('Ctrl Pts',(-92.9260480083103,53.60787527788,-24.0859200206053));
#34894=CARTESIAN_POINT('Ctrl Pts',(-92.9282328493823,53.5812917679698,-24.140961430675));
#34895=CARTESIAN_POINT('Ctrl Pts',(-92.9305036681297,53.5572906576684,-24.1981688255142));
#34896=CARTESIAN_POINT('Ctrl Pts',(-92.9328511296962,53.5361226681053,-24.2573070376079));
#34897=CARTESIAN_POINT('Ctrl Pts',(-92.9351307714061,53.5155662370182,-24.3147367041284));
#34898=CARTESIAN_POINT('Ctrl Pts',(-92.9374826940445,53.4976816177604,-24.3739873013683));
#34899=CARTESIAN_POINT('Ctrl Pts',(-92.9398964686801,53.4827113033345,-24.4347960994247));
#34900=CARTESIAN_POINT('Ctrl Pts',(-92.9422714858642,53.4679813639739,-24.4946285039071));
#34901=CARTESIAN_POINT('Ctrl Pts',(-92.9447063910175,53.4560728926032,-24.5559696306108));
#34902=CARTESIAN_POINT('Ctrl Pts',(-92.9471893306543,53.4472293759954,-24.6185208616726));
#34903=CARTESIAN_POINT('Ctrl Pts',(-92.9496164496824,53.4385846763355,-24.6796658371243));
#34904=CARTESIAN_POINT('Ctrl Pts',(-92.9520894713601,53.4328686843641,-24.7419672109024));
#34905=CARTESIAN_POINT('Ctrl Pts',(-92.9545954056096,53.4303207311377,-24.8050977316533));
#34906=CARTESIAN_POINT('Ctrl Pts',(-92.9555874000861,53.4293121031071,-24.8300884623136));
#34907=CARTESIAN_POINT('Ctrl Pts',(-92.9565845303089,53.4288000504421,-24.8552085747962));
#34908=CARTESIAN_POINT('Ctrl Pts',(-92.9575859025293,53.4287999451597,-24.8804355534196));
#34909=CARTESIAN_POINT('',(-93.8818615348307,53.4287999453124,-24.8804433349558));
#34910=CARTESIAN_POINT('',(-94.808,53.4287999451435,-24.8804433349482));
#34911=CARTESIAN_POINT('',(-93.8818615348307,57.0863999449746,-24.8804433349561));
#34912=CARTESIAN_POINT('Origin',(-93.8818615348307,55.2575999451435,-24.8804433349483));
#34913=CARTESIAN_POINT('',(-94.808,57.0863999451435,-24.8804433349483));
#34914=CARTESIAN_POINT('Origin',(-94.808,69.5450999451435,-24.8804433349482));
#34915=CARTESIAN_POINT('',(-92.9575857279131,71.3738999451251,-24.880435383562));
#34916=CARTESIAN_POINT('',(-92.9575859025312,67.7162999451597,-24.8804355534662));
#34917=CARTESIAN_POINT('Ctrl Pts',(-92.9575857279131,71.3738999451251,-24.880435383562));
#34918=CARTESIAN_POINT('Ctrl Pts',(-92.9551307024593,71.3738996573977,-24.8185873080902));
#34919=CARTESIAN_POINT('Ctrl Pts',(-92.9527069837827,71.3705453474637,-24.7575278959413));
#34920=CARTESIAN_POINT('Ctrl Pts',(-92.9503243675717,71.3642059693537,-24.6975039310566));
#34921=CARTESIAN_POINT('Ctrl Pts',(-92.9478867087241,71.3577201404288,-24.6360933067209));
#34922=CARTESIAN_POINT('Ctrl Pts',(-92.9454920674073,71.348109676279,-24.5757663736892));
#34923=CARTESIAN_POINT('Ctrl Pts',(-92.9431493136768,71.3357337990734,-24.5167465973918));
#34924=CARTESIAN_POINT('Ctrl Pts',(-92.9407206874277,71.3229042900023,-24.4555634793951));
#34925=CARTESIAN_POINT('Ctrl Pts',(-92.9383478190177,71.3071029402772,-24.3957850178876));
#34926=CARTESIAN_POINT('Ctrl Pts',(-92.9360389354578,71.2886919650622,-24.3376184792172));
#34927=CARTESIAN_POINT('Ctrl Pts',(-92.9336745317158,71.2698382734125,-24.2780532486077));
#34928=CARTESIAN_POINT('Ctrl Pts',(-92.9313772196116,71.2482478749047,-24.2201782078314));
#34929=CARTESIAN_POINT('Ctrl Pts',(-92.9291542177248,71.2242711413299,-24.1641752189174));
#34930=CARTESIAN_POINT('Ctrl Pts',(-92.9268753538025,71.1996918940316,-24.1067649253234));
#34931=CARTESIAN_POINT('Ctrl Pts',(-92.924674573887,71.1726048012107,-24.0513217543643));
#34932=CARTESIAN_POINT('Ctrl Pts',(-92.9225580934473,71.1433482911941,-23.9980022978785));
#34933=CARTESIAN_POINT('Ctrl Pts',(-92.9203525103571,71.1128600983605,-23.9424381218985));
#34934=CARTESIAN_POINT('Ctrl Pts',(-92.9182384691825,71.0800160063205,-23.889180115549));
#34935=CARTESIAN_POINT('Ctrl Pts',(-92.9162214230344,71.0451573552969,-23.8383656661595));
#34936=CARTESIAN_POINT('Ctrl Pts',(-92.9141552355308,71.0094494419173,-23.7863132228218));
#34937=CARTESIAN_POINT('Ctrl Pts',(-92.9121908164477,70.9716275073039,-23.7368245906498));
#34938=CARTESIAN_POINT('Ctrl Pts',(-92.9103325274583,70.9320164230337,-23.6900096617271));
#34939=CARTESIAN_POINT('Ctrl Pts',(-92.9083969528896,70.8907579278336,-23.6412477165334));
#34940=CARTESIAN_POINT('Ctrl Pts',(-92.9065765119917,70.847558365458,-23.5953862989731));
#34941=CARTESIAN_POINT('Ctrl Pts',(-92.9048746622441,70.8027404752917,-23.552512523694));
#34942=CARTESIAN_POINT('Ctrl Pts',(-92.9035207801138,70.7670862462969,-23.5184049073827));
#34943=CARTESIAN_POINT('Ctrl Pts',(-92.9022419195584,70.730406886672,-23.4861872940754));
#34944=CARTESIAN_POINT('Ctrl Pts',(-92.9010392548181,70.6928463316357,-23.4558892719487));
#34945=CARTESIAN_POINT('Ctrl Pts',(-92.9009518881993,70.6901177751357,-23.4536882963473));
#34946=CARTESIAN_POINT('Ctrl Pts',(-92.9008649517453,70.6873854439948,-23.4514981576326));
#34947=CARTESIAN_POINT('Ctrl Pts',(-92.9007784455003,70.6846494140471,-23.4493188569197));
#34948=CARTESIAN_POINT('Ctrl Pts',(-92.8993933216831,70.6408405509524,-23.4144242510861));
#34949=CARTESIAN_POINT('Ctrl Pts',(-92.8981185291645,70.5960876614946,-23.382309156461));
#34950=CARTESIAN_POINT('Ctrl Pts',(-92.8969475309025,70.5508096430025,-23.352808889206));
#34951=CARTESIAN_POINT('Ctrl Pts',(-92.8957578563314,70.5048094831626,-23.3228381207349));
#34952=CARTESIAN_POINT('Ctrl Pts',(-92.8946753106471,70.4582672907635,-23.2955661870046));
#34953=CARTESIAN_POINT('Ctrl Pts',(-92.8936926234212,70.4115694693812,-23.2708099284086));
#34954=CARTESIAN_POINT('Ctrl Pts',(-92.8926992557935,70.364364109604,-23.2457846047604));
#34955=CARTESIAN_POINT('Ctrl Pts',(-92.8918079255668,70.3169996278549,-23.2233298490608));
#34956=CARTESIAN_POINT('Ctrl Pts',(-92.8910107482657,70.2698224832249,-23.2032470323783));
#34957=CARTESIAN_POINT('Ctrl Pts',(-92.8901997109018,70.2218250967426,-23.1828150473243));
#34958=CARTESIAN_POINT('Ctrl Pts',(-92.8894861251053,70.1740215499922,-23.1648381020239));
#34959=CARTESIAN_POINT('Ctrl Pts',(-92.8888613574002,70.1267235887461,-23.1490986984133));
#34960=CARTESIAN_POINT('Ctrl Pts',(-92.8887709845742,70.1198819252147,-23.1468219892096));
#34961=CARTESIAN_POINT('Ctrl Pts',(-92.8886824696558,70.1130507524053,-23.1445920851773));
#34962=CARTESIAN_POINT('Ctrl Pts',(-92.8885957860319,70.1062309255095,-23.1424083158619));
#34963=CARTESIAN_POINT('Ctrl Pts',(-92.8881089646776,70.0679302960009,-23.1301441131542));
#34964=CARTESIAN_POINT('Ctrl Pts',(-92.8876776411022,70.0300153248976,-23.1193395181648));
#34965=CARTESIAN_POINT('Ctrl Pts',(-92.8872966613617,69.9924397171125,-23.1098343097053));
#34966=CARTESIAN_POINT('Ctrl Pts',(-92.8869001591055,69.953333140893,-23.0999418241005));
#34967=CARTESIAN_POINT('Ctrl Pts',(-92.8865581787364,69.91459363755,-23.0914565685156));
#34968=CARTESIAN_POINT('Ctrl Pts',(-92.8862667983645,69.8761376877444,-23.084245565884));
#34969=CARTESIAN_POINT('Ctrl Pts',(-92.8859710542653,69.8371058196829,-23.076926570911));
#34970=CARTESIAN_POINT('Ctrl Pts',(-92.8857274349063,69.798365448685,-23.0709202285101));
#34971=CARTESIAN_POINT('Ctrl Pts',(-92.8855338112797,69.759806440919,-23.0661372097872));
#34972=CARTESIAN_POINT('Ctrl Pts',(-92.8853385537055,69.7209220420605,-23.0613138282081));
#34973=CARTESIAN_POINT('Ctrl Pts',(-92.8851941363301,69.68222148389,-23.0577344333322));
#34974=CARTESIAN_POINT('Ctrl Pts',(-92.8851004006716,69.6435779977609,-23.0553584334694));
#34975=CARTESIAN_POINT('Ctrl Pts',(-92.8850207398893,69.6107370236392,-23.0533392018259));
#34976=CARTESIAN_POINT('Ctrl Pts',(-92.8849777158088,69.5779368491338,-23.0521899260531));
#34977=CARTESIAN_POINT('Ctrl Pts',(-92.8849723987041,69.5450966433111,-23.0519150895428));
#34978=CARTESIAN_POINT('Ctrl Pts',(-92.8849660949311,69.5061624461843,-23.0515892530079));
#34979=CARTESIAN_POINT('Ctrl Pts',(-92.8850071560476,69.4672292509984,-23.0524920403842));
#34980=CARTESIAN_POINT('Ctrl Pts',(-92.8850976496606,69.4281851968954,-23.0546680314246));
#34981=CARTESIAN_POINT('Ctrl Pts',(-92.8851865269246,69.3898385269884,-23.0568051560667));
#34982=CARTESIAN_POINT('Ctrl Pts',(-92.8853230843712,69.3513844253252,-23.0601703527777));
#34983=CARTESIAN_POINT('Ctrl Pts',(-92.8855112134277,69.3127254291675,-23.0648545554888));
#34984=CARTESIAN_POINT('Ctrl Pts',(-92.8856927372242,69.2754237604048,-23.0693742946261));
#34985=CARTESIAN_POINT('Ctrl Pts',(-92.8859222759223,69.2379309235229,-23.0751220726372));
#34986=CARTESIAN_POINT('Ctrl Pts',(-92.8862051408081,69.2001738375013,-23.0822253206146));
#34987=CARTESIAN_POINT('Ctrl Pts',(-92.8863631884538,69.1790774807179,-23.086194182342));
#34988=CARTESIAN_POINT('Ctrl Pts',(-92.8865379165997,69.1578989214541,-23.0905870295128));
#34989=CARTESIAN_POINT('Ctrl Pts',(-92.8867305130816,69.1366282350604,-23.0954326750261));
#34990=CARTESIAN_POINT('Ctrl Pts',(-92.8870843709856,69.0975475601208,-23.1043355892844));
#34991=CARTESIAN_POINT('Ctrl Pts',(-92.8874984630619,69.0581541276776,-23.1147648999521));
#34992=CARTESIAN_POINT('Ctrl Pts',(-92.8879785541393,69.0183894045436,-23.1268589394396));
#34993=CARTESIAN_POINT('Ctrl Pts',(-92.8881214088881,69.0065571089575,-23.1304576128056));
#34994=CARTESIAN_POINT('Ctrl Pts',(-92.8882701183416,68.9946921448778,-23.1342039621843));
#34995=CARTESIAN_POINT('Ctrl Pts',(-92.8884248623233,68.9827935320953,-23.1381023358736));
#34996=CARTESIAN_POINT('Ctrl Pts',(-92.8890726477279,68.9329838554132,-23.1544216107842));
#34997=CARTESIAN_POINT('Ctrl Pts',(-92.8898247452499,68.8827012606226,-23.1733687592306));
#34998=CARTESIAN_POINT('Ctrl Pts',(-92.8906877216147,68.8322534230195,-23.1951092128414));
#34999=CARTESIAN_POINT('Ctrl Pts',(-92.8915099865408,68.7841854930567,-23.2158240472362));
#35000=CARTESIAN_POINT('Ctrl Pts',(-92.8924329141554,68.7359677268399,-23.2390748172585));
#35001=CARTESIAN_POINT('Ctrl Pts',(-92.8934610197829,68.6879070698943,-23.2649752748082));
#35002=CARTESIAN_POINT('Ctrl Pts',(-92.8944764012048,68.6404412289511,-23.2905551789656));
#35003=CARTESIAN_POINT('Ctrl Pts',(-92.8955943776196,68.5931285942226,-23.3187196981529));
#35004=CARTESIAN_POINT('Ctrl Pts',(-92.8968181028482,68.5463049248787,-23.349548284719));
#35005=CARTESIAN_POINT('Ctrl Pts',(-92.8976826993827,68.5132226762676,-23.3713295543076));
#35006=CARTESIAN_POINT('Ctrl Pts',(-92.8986000591663,68.4803853395263,-23.3944400572541));
#35007=CARTESIAN_POINT('Ctrl Pts',(-92.8995709102006,68.4479237839574,-23.4188981336694));
#35008=CARTESIAN_POINT('Ctrl Pts',(-92.9000476201123,68.4319844227761,-23.4309076047791));
#35009=CARTESIAN_POINT('Ctrl Pts',(-92.9005372219559,68.4161358231789,-23.4432418547107));
#35010=CARTESIAN_POINT('Ctrl Pts',(-92.9010397724675,68.4003944114207,-23.4559023127835));
#35011=CARTESIAN_POINT('Ctrl Pts',(-92.901476449943,68.3867163436642,-23.4669032703854));
#35012=CARTESIAN_POINT('Ctrl Pts',(-92.9019226685864,68.3731266026363,-23.4781445929911));
#35013=CARTESIAN_POINT('Ctrl Pts',(-92.9023783921686,68.3596368756957,-23.4896253679039));
#35014=CARTESIAN_POINT('Ctrl Pts',(-92.9039170893786,68.3140903952926,-23.5283888574745));
#35015=CARTESIAN_POINT('Ctrl Pts',(-92.9055644498186,68.2696727088244,-23.5698898355861));
#35016=CARTESIAN_POINT('Ctrl Pts',(-92.9073209030629,68.2267910613258,-23.6141391242538));
#35017=CARTESIAN_POINT('Ctrl Pts',(-92.9089770458622,68.1863583700734,-23.6558613511551));
#35018=CARTESIAN_POINT('Ctrl Pts',(-92.9107301757365,68.1472914629285,-23.7000269161265));
#35019=CARTESIAN_POINT('Ctrl Pts',(-92.9125798140816,68.109976836431,-23.7466237619734));
#35020=CARTESIAN_POINT('Ctrl Pts',(-92.9143983781693,68.0732891023808,-23.7924377724158));
#35021=CARTESIAN_POINT('Ctrl Pts',(-92.9163102396745,68.038295141569,-23.8406021695679));
#35022=CARTESIAN_POINT('Ctrl Pts',(-92.9183140754464,68.0054072846925,-23.8910836200694));
#35023=CARTESIAN_POINT('Ctrl Pts',(-92.9202722738539,67.9732684488318,-23.9404153554197));
#35024=CARTESIAN_POINT('Ctrl Pts',(-92.9223183080035,67.9431408077608,-23.9919598847148));
#35025=CARTESIAN_POINT('Ctrl Pts',(-92.9244500525847,67.915453824175,-24.0456636662694));
#35026=CARTESIAN_POINT('Ctrl Pts',(-92.9249774353875,67.9086042047923,-24.0589497095801));
#35027=CARTESIAN_POINT('Ctrl Pts',(-92.9255100595495,67.901904185196,-24.0723677953583));
#35028=CARTESIAN_POINT('Ctrl Pts',(-92.9260478838493,67.8953607115313,-24.0859168851319));
#35029=CARTESIAN_POINT('Ctrl Pts',(-92.9282327915915,67.8687778920516,-24.1409599747844));
#35030=CARTESIAN_POINT('Ctrl Pts',(-92.9305036804321,67.844777774424,-24.1981691354409));
#35031=CARTESIAN_POINT('Ctrl Pts',(-92.9328512127083,67.8236109574565,-24.2573091288825));
#35032=CARTESIAN_POINT('Ctrl Pts',(-92.935130935846,67.8030555500276,-24.3147408467645));
#35033=CARTESIAN_POINT('Ctrl Pts',(-92.9374829413016,67.7851721540249,-24.3739935303708));
#35034=CARTESIAN_POINT('Ctrl Pts',(-92.9398967971704,67.7702031325755,-24.4348043748872));
#35035=CARTESIAN_POINT('Ctrl Pts',(-92.9422719011839,67.755474422638,-24.4946389668121));
#35036=CARTESIAN_POINT('Ctrl Pts',(-92.9447068919798,67.7435672646424,-24.5559822510577));
#35037=CARTESIAN_POINT('Ctrl Pts',(-92.9471899129092,67.7347250018141,-24.6185355300753));
#35038=CARTESIAN_POINT('Ctrl Pts',(-92.9496171228179,67.7260814870945,-24.6796827950291));
#35039=CARTESIAN_POINT('Ctrl Pts',(-92.9520902316506,67.7203666506893,-24.7419863644507));
#35040=CARTESIAN_POINT('Ctrl Pts',(-92.954596245983,67.7178196712912,-24.8051189026845));
#35041=CARTESIAN_POINT('Ctrl Pts',(-92.9555879644266,67.7168117415232,-24.830102679411));
#35042=CARTESIAN_POINT('Ctrl Pts',(-92.956584814318,67.716300050397,-24.8552157296705));
#35043=CARTESIAN_POINT('Ctrl Pts',(-92.9575859025312,67.7162999451597,-24.8804355534662));
#35044=CARTESIAN_POINT('',(-93.8818615348307,67.7162999453124,-24.8804433349558));
#35045=CARTESIAN_POINT('',(-94.808,67.7162999451435,-24.8804433349484));
#35046=CARTESIAN_POINT('',(-93.8818615348307,71.3738999449746,-24.8804433349553));
#35047=CARTESIAN_POINT('Origin',(-93.8818615348307,69.5450999451435,-24.8804433349482));
#35048=CARTESIAN_POINT('',(-94.808,71.3738999451435,-24.8804433349482));
#35049=CARTESIAN_POINT('Origin',(-92.8893136080286,55.2575999451435,-8.65242817863053));
#35050=CARTESIAN_POINT('',(-91.9216452350245,52.0294993307552,7.16880986877832));
#35051=CARTESIAN_POINT('',(-93.3906789656099,53.0781692157921,-16.8496793158088));
#35052=CARTESIAN_POINT('',(-91.8923978629596,51.5299752199642,7.64700017509565));
#35053=CARTESIAN_POINT('Origin',(-91.9229791730348,51.5299752199642,7.14700017509565));
#35054=CARTESIAN_POINT('',(-91.8923978629596,58.9852246703228,7.64700017509565));
#35055=CARTESIAN_POINT('',(-91.8923978629596,52.5794739177135,7.64700017509565));
#35056=CARTESIAN_POINT('',(-91.9216452350245,58.4857005595319,7.16880986877832));
#35057=CARTESIAN_POINT('Origin',(-91.9229791730348,58.9852246703228,7.14700017509565));
#35058=CARTESIAN_POINT('',(-92.39964739319,58.1444786680161,-0.646456334491474));
#35059=CARTESIAN_POINT('Origin',(-94.808,53.4287999451435,-24.8804433349482));
#35060=CARTESIAN_POINT('',(-94.558,53.4287999451435,-24.8804433349482));
#35061=CARTESIAN_POINT('',(-94.5579999925446,52.0534438150929,6.62036917316353));
#35062=CARTESIAN_POINT('',(-94.558,53.1593348286068,-18.7086774823104));
#35063=CARTESIAN_POINT('',(-94.3759904380123,52.0354414647158,7.03245848982558));
#35064=CARTESIAN_POINT('Ctrl Pts',(-94.5579999865803,52.053441911597,6.62036909005511));
#35065=CARTESIAN_POINT('Ctrl Pts',(-94.557999986084,52.0529801586786,6.6309433537303));
#35066=CARTESIAN_POINT('Ctrl Pts',(-94.5579973672419,52.0525179069051,6.64152163861536));
#35067=CARTESIAN_POINT('Ctrl Pts',(-94.5578610789845,52.0520532548965,6.65215315759898));
#35068=CARTESIAN_POINT('Ctrl Pts',(-94.5577158675293,52.0515581807377,6.66348075377956));
#35069=CARTESIAN_POINT('Ctrl Pts',(-94.5574189478631,52.05106040611,6.67486831837661));
#35070=CARTESIAN_POINT('Ctrl Pts',(-94.5568472968271,52.0505598260935,6.68632408064814));
#35071=CARTESIAN_POINT('Ctrl Pts',(-94.5562223841985,52.0500126062791,6.69884719363411));
#35072=CARTESIAN_POINT('Ctrl Pts',(-94.5552691832595,52.0494620842232,6.71145102364097));
#35073=CARTESIAN_POINT('Ctrl Pts',(-94.5538679184994,52.0489100025075,6.72409646555341));
#35074=CARTESIAN_POINT('Ctrl Pts',(-94.5522398042235,52.04826854477,6.73878906690114));
#35075=CARTESIAN_POINT('Ctrl Pts',(-94.5500067138803,52.047625038499,6.75353597266035));
#35076=CARTESIAN_POINT('Ctrl Pts',(-94.5470353831766,52.0469837639231,6.76823172183766));
#35077=CARTESIAN_POINT('Ctrl Pts',(-94.5442274030398,52.0463777437756,6.78211956398646));
#35078=CARTESIAN_POINT('Ctrl Pts',(-94.5407618160477,52.045773828628,6.79595885086362));
#35079=CARTESIAN_POINT('Ctrl Pts',(-94.5365568809201,52.0451755764151,6.80966317146355));
#35080=CARTESIAN_POINT('Ctrl Pts',(-94.5363259570333,52.04514272199,6.81041577641071));
#35081=CARTESIAN_POINT('Ctrl Pts',(-94.5360928134607,52.0451098842579,6.81116798295842));
#35082=CARTESIAN_POINT('Ctrl Pts',(-94.5358574403534,52.045077063669,6.81191977984755));
#35083=CARTESIAN_POINT('Ctrl Pts',(-94.5330284766915,52.0446825910181,6.82095567228638));
#35084=CARTESIAN_POINT('Ctrl Pts',(-94.529882157584,52.044290725313,6.82992904513628));
#35085=CARTESIAN_POINT('Ctrl Pts',(-94.5263850639094,52.0439018376461,6.83883105269787));
#35086=CARTESIAN_POINT('Ctrl Pts',(-94.524899698751,52.0437366604318,6.8426121158041));
#35087=CARTESIAN_POINT('Ctrl Pts',(-94.5233513730749,52.0435720306665,6.8463800934756));
#35088=CARTESIAN_POINT('Ctrl Pts',(-94.5217420047848,52.0434080039204,6.85013365256808));
#35089=CARTESIAN_POINT('Ctrl Pts',(-94.5168914853204,52.0429136391874,6.86144660781348));
#35090=CARTESIAN_POINT('Ctrl Pts',(-94.5114631901261,52.0424244823825,6.87263694975956));
#35091=CARTESIAN_POINT('Ctrl Pts',(-94.5054309076914,52.041940964238,6.88369960622455));
#35092=CARTESIAN_POINT('Ctrl Pts',(-94.4990569663446,52.0414300603925,6.89538883401034));
#35093=CARTESIAN_POINT('Ctrl Pts',(-94.4920091719506,52.0409254652868,6.90693516515421));
#35094=CARTESIAN_POINT('Ctrl Pts',(-94.4843074734428,52.0404291211413,6.91829500368286));
#35095=CARTESIAN_POINT('Ctrl Pts',(-94.4751356297698,52.0398380319281,6.93182327449604));
#35096=CARTESIAN_POINT('Ctrl Pts',(-94.4650371084614,52.0392586717377,6.94508614733569));
#35097=CARTESIAN_POINT('Ctrl Pts',(-94.4541073241074,52.0386959707665,6.95796795522928));
#35098=CARTESIAN_POINT('Ctrl Pts',(-94.4424196130477,52.0380942492546,6.97174305304549));
#35099=CARTESIAN_POINT('Ctrl Pts',(-94.4297848517022,52.0375117054839,6.98507919494532));
#35100=CARTESIAN_POINT('Ctrl Pts',(-94.4163490109879,52.0369548342612,6.99782539824424));
#35101=CARTESIAN_POINT('Ctrl Pts',(-94.4047328340007,52.0364733820901,7.0088453378657));
#35102=CARTESIAN_POINT('Ctrl Pts',(-94.3925199632182,52.036011194301,7.01942275487188));
#35103=CARTESIAN_POINT('Ctrl Pts',(-94.3797872024388,52.0355714159923,7.02948518383931));
#35104=CARTESIAN_POINT('Ctrl Pts',(-94.3785267205086,52.03552788006,7.03048131579421));
#35105=CARTESIAN_POINT('Ctrl Pts',(-94.3772611146295,52.0354845622995,7.031472433432));
#35106=CARTESIAN_POINT('Ctrl Pts',(-94.3759904380123,52.0354414647158,7.03245848982558));
#35107=CARTESIAN_POINT('',(-93.8950711760379,52.0294993307552,7.16880986877832));
#35108=CARTESIAN_POINT('Ctrl Pts',(-94.3759904837216,52.0354525368265,7.03245903265777));
#35109=CARTESIAN_POINT('Ctrl Pts',(-94.364855946576,52.0350752834907,7.04109955461419));
#35110=CARTESIAN_POINT('Ctrl Pts',(-94.3533349408633,52.034715125225,7.04934852199127));
#35111=CARTESIAN_POINT('Ctrl Pts',(-94.3414448921229,52.0343726171656,7.05719320540561));
#35112=CARTESIAN_POINT('Ctrl Pts',(-94.3309010188713,52.0340688874126,7.0641497242076));
#35113=CARTESIAN_POINT('Ctrl Pts',(-94.3200599262681,52.0337788775196,7.07079201613723));
#35114=CARTESIAN_POINT('Ctrl Pts',(-94.3089402148359,52.0335025314946,7.07712139918711));
#35115=CARTESIAN_POINT('Ctrl Pts',(-94.2961612944219,52.0331849509637,7.08439521045067));
#35116=CARTESIAN_POINT('Ctrl Pts',(-94.2830154263686,52.0328854304794,7.09125541103884));
#35117=CARTESIAN_POINT('Ctrl Pts',(-94.2696087764607,52.0326045604748,7.09768840664255));
#35118=CARTESIAN_POINT('Ctrl Pts',(-94.2537048807307,52.0322713730419,7.10531967112819));
#35119=CARTESIAN_POINT('Ctrl Pts',(-94.2374439469372,52.0319640903322,7.11235759329418));
#35120=CARTESIAN_POINT('Ctrl Pts',(-94.221034295624,52.0316859804995,7.11872735569853));
#35121=CARTESIAN_POINT('Ctrl Pts',(-94.2069290267831,52.0314469252093,7.12420262201895));
#35122=CARTESIAN_POINT('Ctrl Pts',(-94.1927184028391,52.0312294467914,7.12918369671396));
#35123=CARTESIAN_POINT('Ctrl Pts',(-94.1785233213504,52.0310341170839,7.13365748253824));
#35124=CARTESIAN_POINT('Ctrl Pts',(-94.1667668404519,52.0308723434459,7.13736270801575));
#35125=CARTESIAN_POINT('Ctrl Pts',(-94.1550219327487,52.0307257329582,7.14072064031215));
#35126=CARTESIAN_POINT('Ctrl Pts',(-94.143316750775,52.0305939418581,7.14373915265123));
#35127=CARTESIAN_POINT('Ctrl Pts',(-94.1319949485582,52.030466467311,7.14665879967327));
#35128=CARTESIAN_POINT('Ctrl Pts',(-94.1207178231384,52.0303522537952,7.14927470982966));
#35129=CARTESIAN_POINT('Ctrl Pts',(-94.1094505533893,52.0302508241048,7.15159781160562));
#35130=CARTESIAN_POINT('Ctrl Pts',(-94.0989615204193,52.0301564002212,7.15376045541048));
#35131=CARTESIAN_POINT('Ctrl Pts',(-94.088471761993,52.0300729844813,7.15567098051529));
#35132=CARTESIAN_POINT('Ctrl Pts',(-94.0779802539135,52.029999515516,7.15735370559691));
#35133=CARTESIAN_POINT('Ctrl Pts',(-94.0661607719735,52.0299167471379,7.15924942340617));
#35134=CARTESIAN_POINT('Ctrl Pts',(-94.0543405727016,52.0298466124488,7.16085579541635));
#35135=CARTESIAN_POINT('Ctrl Pts',(-94.0425915059543,52.0297876374342,7.16220655384929));
#35136=CARTESIAN_POINT('Ctrl Pts',(-94.0291899189971,52.0297203675136,7.16374729806214));
#35137=CARTESIAN_POINT('Ctrl Pts',(-94.0158867212958,52.0296674355892,7.16495963556629));
#35138=CARTESIAN_POINT('Ctrl Pts',(-94.0028265659507,52.0296269540107,7.16588681515692));
#35139=CARTESIAN_POINT('Ctrl Pts',(-93.9923566121289,52.0295945010844,7.16663010857433));
#35140=CARTESIAN_POINT('Ctrl Pts',(-93.9820469441194,52.0295697495134,7.16719700543953));
#35141=CARTESIAN_POINT('Ctrl Pts',(-93.9719518832801,52.0295512758633,7.1676201062509));
#35142=CARTESIAN_POINT('Ctrl Pts',(-93.9627882533815,52.0295345067031,7.16800416924039));
#35143=CARTESIAN_POINT('Ctrl Pts',(-93.953802415088,52.0295229116352,7.16826972512238));
#35144=CARTESIAN_POINT('Ctrl Pts',(-93.9449975498337,52.0295150927837,7.16844880918406));
#35145=CARTESIAN_POINT('Ctrl Pts',(-93.9364063945784,52.0295074637099,7.16862354655177));
#35146=CARTESIAN_POINT('Ctrl Pts',(-93.9279885549765,52.0295034331495,7.16871588104332));
#35147=CARTESIAN_POINT('Ctrl Pts',(-93.9196948670254,52.0295013988478,7.16876248724385));
#35148=CARTESIAN_POINT('Ctrl Pts',(-93.9114011790742,52.0294993645461,7.16880909344438));
#35149=CARTESIAN_POINT('Ctrl Pts',(-93.9032328349037,52.0294993307552,7.16880986877833));
#35150=CARTESIAN_POINT('Ctrl Pts',(-93.8950711760379,52.0294993307552,7.16880986877833));
#35151=CARTESIAN_POINT('',(-94.808,52.0294993307552,7.16880986877832));
#35152=CARTESIAN_POINT('',(-94.808,53.4287999451435,-24.8804433349482));
#35153=CARTESIAN_POINT('Origin',(-94.808,58.5065787980135,7.64700014802518));
#35154=CARTESIAN_POINT('',(-93.8950711760379,58.4857005595319,7.16880986877832));
#35155=CARTESIAN_POINT('',(-94.808,58.4857005595319,7.16880986877832));
#35156=CARTESIAN_POINT('',(-94.3763331414431,58.4797139399672,7.03169373784251));
#35157=CARTESIAN_POINT('Ctrl Pts',(-93.8950711760379,58.4857057541503,7.16880961865868));
#35158=CARTESIAN_POINT('Ctrl Pts',(-93.9032221369003,58.4857058529067,7.16880961368223));
#35159=CARTESIAN_POINT('Ctrl Pts',(-93.9113774698935,58.4857060578012,7.16880874007822));
#35160=CARTESIAN_POINT('Ctrl Pts',(-93.9196371174889,58.485704185957,7.16875961337689));
#35161=CARTESIAN_POINT('Ctrl Pts',(-93.9285313169386,58.4857021703073,7.16870671249039));
#35162=CARTESIAN_POINT('Ctrl Pts',(-93.9375464308693,58.4856977446407,7.16859784059781));
#35163=CARTESIAN_POINT('Ctrl Pts',(-93.946746388411,58.4856887627171,7.16838605317783));
#35164=CARTESIAN_POINT('Ctrl Pts',(-93.9565794683264,58.4856791626759,7.16815969097819));
#35165=CARTESIAN_POINT('Ctrl Pts',(-93.9666233076882,58.4856643570724,7.16781579603467));
#35166=CARTESIAN_POINT('Ctrl Pts',(-93.9768924531102,58.485642391748,7.16731038824015));
#35167=CARTESIAN_POINT('Ctrl Pts',(-93.988224530026,58.4856181528521,7.16675266705051));
#35168=CARTESIAN_POINT('Ctrl Pts',(-93.9998303267183,58.4855851994627,7.1659983065988));
#35169=CARTESIAN_POINT('Ctrl Pts',(-94.0116622513705,58.4855416771799,7.16500347275871));
#35170=CARTESIAN_POINT('Ctrl Pts',(-94.02595200117,58.4854891140889,7.16380198381376));
#35171=CARTESIAN_POINT('Ctrl Pts',(-94.0405699875689,58.4854211458135,7.16224975371059));
#35172=CARTESIAN_POINT('Ctrl Pts',(-94.0553543221326,58.4853354829366,7.16029101956197));
#35173=CARTESIAN_POINT('Ctrl Pts',(-94.0698123902182,58.4852517105016,7.15837551152471));
#35174=CARTESIAN_POINT('Ctrl Pts',(-94.0844248516128,58.4851510539483,7.15607204838587));
#35175=CARTESIAN_POINT('Ctrl Pts',(-94.0990269053127,58.4850317710601,7.15333940185973));
#35176=CARTESIAN_POINT('Ctrl Pts',(-94.1112774514515,58.4849316974297,7.15104681938898));
#35177=CARTESIAN_POINT('Ctrl Pts',(-94.1235191066453,58.4848185281928,7.14845256166323));
#35178=CARTESIAN_POINT('Ctrl Pts',(-94.1356824096834,58.4846911998359,7.14553237986092));
#35179=CARTESIAN_POINT('Ctrl Pts',(-94.1470157396559,58.484572559835,7.14281145908457));
#35180=CARTESIAN_POINT('Ctrl Pts',(-94.1582801045813,58.4844417560804,7.13980776552134));
#35181=CARTESIAN_POINT('Ctrl Pts',(-94.1694618551811,58.4842976073862,7.13649802590796));
#35182=CARTESIAN_POINT('Ctrl Pts',(-94.1821156028379,58.4841344825529,7.13275258287523));
#35183=CARTESIAN_POINT('Ctrl Pts',(-94.1946683816892,58.4839541675689,7.12861322609857));
#35184=CARTESIAN_POINT('Ctrl Pts',(-94.2071620619711,58.4837550276826,7.12404534290344));
#35185=CARTESIAN_POINT('Ctrl Pts',(-94.2190526401612,58.483565500791,7.11969796318275));
#35186=CARTESIAN_POINT('Ctrl Pts',(-94.230890173798,58.4833589394452,7.11496268353149));
#35187=CARTESIAN_POINT('Ctrl Pts',(-94.242660642105,58.483135364448,7.10983938861483));
#35188=CARTESIAN_POINT('Ctrl Pts',(-94.2556604571023,58.4828884385377,7.10418099981025));
#35189=CARTESIAN_POINT('Ctrl Pts',(-94.2685778680009,58.4826207807026,7.09804963848401));
#35190=CARTESIAN_POINT('Ctrl Pts',(-94.2813384943568,58.4823338424867,7.0914762713132));
#35191=CARTESIAN_POINT('Ctrl Pts',(-94.2987094313856,58.4819432358237,7.08252799996614));
#35192=CARTESIAN_POINT('Ctrl Pts',(-94.3157886731308,58.4815169500134,7.07276123617911));
#35193=CARTESIAN_POINT('Ctrl Pts',(-94.3322972840532,58.4810607497251,7.06230579453369));
#35194=CARTESIAN_POINT('Ctrl Pts',(-94.3475411790953,58.4806394986975,7.05265133869786));
#35195=CARTESIAN_POINT('Ctrl Pts',(-94.3622924640591,58.4801928898012,7.04241298963158));
#35196=CARTESIAN_POINT('Ctrl Pts',(-94.3763314594344,58.4797252041154,7.03169443524067));
#35197=CARTESIAN_POINT('',(-94.558,58.4617551234462,6.62036921471773));
#35198=CARTESIAN_POINT('Ctrl Pts',(-94.3763331414431,58.4797139399672,7.03169373784252));
#35199=CARTESIAN_POINT('Ctrl Pts',(-94.3870654213101,58.479356183319,7.0234997634473));
#35200=CARTESIAN_POINT('Ctrl Pts',(-94.3973818685891,58.4789861569516,7.01502476728271));
#35201=CARTESIAN_POINT('Ctrl Pts',(-94.4072157276972,58.478605127527,7.00629773519673));
#35202=CARTESIAN_POINT('Ctrl Pts',(-94.4162290157777,58.4782558925081,6.99829891668475));
#35203=CARTESIAN_POINT('Ctrl Pts',(-94.4248364098243,58.4778974259184,6.99008864038599));
#35204=CARTESIAN_POINT('Ctrl Pts',(-94.4330226014927,58.4775298343227,6.98166940342391));
#35205=CARTESIAN_POINT('Ctrl Pts',(-94.4424956061484,58.4771044598581,6.97192672035841));
#35206=CARTESIAN_POINT('Ctrl Pts',(-94.4514057108898,58.4766667701769,6.96190203941704));
#35207=CARTESIAN_POINT('Ctrl Pts',(-94.4597951538778,58.4762156001951,6.95156857292125));
#35208=CARTESIAN_POINT('Ctrl Pts',(-94.4622148572478,58.4760854726614,6.94858816960499));
#35209=CARTESIAN_POINT('Ctrl Pts',(-94.4645923543449,58.4759543428573,6.94558480506511));
#35210=CARTESIAN_POINT('Ctrl Pts',(-94.4669275582873,58.4758221565979,6.94255724295777));
#35211=CARTESIAN_POINT('Ctrl Pts',(-94.4718720399053,58.475542269896,6.936146785646));
#35212=CARTESIAN_POINT('Ctrl Pts',(-94.4766269626506,58.475257644673,6.92962779520828));
#35213=CARTESIAN_POINT('Ctrl Pts',(-94.4811846009694,58.474968608473,6.9230077778487));
#35214=CARTESIAN_POINT('Ctrl Pts',(-94.4915365566763,58.4743121083888,6.90797145383765));
#35215=CARTESIAN_POINT('Ctrl Pts',(-94.500873639235,58.4736324982999,6.89240582369655));
#35216=CARTESIAN_POINT('Ctrl Pts',(-94.5090845740576,58.4729407140699,6.87656135988198));
#35217=CARTESIAN_POINT('Ctrl Pts',(-94.5133473272588,58.4725815703786,6.86833561697864));
#35218=CARTESIAN_POINT('Ctrl Pts',(-94.5173064764517,58.4722191944368,6.8600358433664));
#35219=CARTESIAN_POINT('Ctrl Pts',(-94.5209495820159,58.4718551022006,6.8516967601525));
#35220=CARTESIAN_POINT('Ctrl Pts',(-94.5228590604505,58.4716642687865,6.84732595637524));
#35221=CARTESIAN_POINT('Ctrl Pts',(-94.5246847617842,58.4714730154091,6.84294553450733));
#35222=CARTESIAN_POINT('Ctrl Pts',(-94.5264243030675,58.4712815474605,6.83856019451826));
#35223=CARTESIAN_POINT('Ctrl Pts',(-94.5284891422179,58.4710542746041,6.83335478675703));
#35224=CARTESIAN_POINT('Ctrl Pts',(-94.5304325783595,58.4708266992133,6.82814244423336));
#35225=CARTESIAN_POINT('Ctrl Pts',(-94.5322593387507,58.4705989200075,6.82292541396643));
#35226=CARTESIAN_POINT('Ctrl Pts',(-94.5356227552545,58.4701795347701,6.81331985990169));
#35227=CARTESIAN_POINT('Ctrl Pts',(-94.5385761047047,58.4697593381091,6.80369569090712));
#35228=CARTESIAN_POINT('Ctrl Pts',(-94.5411548206244,58.4693377035517,6.79403867232573));
#35229=CARTESIAN_POINT('Ctrl Pts',(-94.5439760085066,58.4688764234647,6.78347362187087));
#35230=CARTESIAN_POINT('Ctrl Pts',(-94.5463531523957,58.4684130178314,6.77285997200436));
#35231=CARTESIAN_POINT('Ctrl Pts',(-94.5483472364935,58.4679473696706,6.76219492262532));
#35232=CARTESIAN_POINT('Ctrl Pts',(-94.5503801831838,58.4674726465191,6.75132202270122));
#35233=CARTESIAN_POINT('Ctrl Pts',(-94.5520212917937,58.4669957738463,6.74039984147248));
#35234=CARTESIAN_POINT('Ctrl Pts',(-94.553317954445,58.4665184023362,6.7294662363284));
#35235=CARTESIAN_POINT('Ctrl Pts',(-94.5536608087902,58.466392179146,6.72657524997339));
#35236=CARTESIAN_POINT('Ctrl Pts',(-94.5539796233939,58.466265920195,6.72368344428283));
#35237=CARTESIAN_POINT('Ctrl Pts',(-94.5542762186992,58.4661396642122,6.72079170570754));
#35238=CARTESIAN_POINT('Ctrl Pts',(-94.5555340315121,58.4656042329694,6.70852830920218));
#35239=CARTESIAN_POINT('Ctrl Pts',(-94.5563932536081,58.4650693265255,6.696276878152));
#35240=CARTESIAN_POINT('Ctrl Pts',(-94.5569578294006,58.4645377145743,6.68410091403226));
#35241=CARTESIAN_POINT('Ctrl Pts',(-94.5574559484438,58.4640686791676,6.67335819414093));
#35242=CARTESIAN_POINT('Ctrl Pts',(-94.5577244308735,58.4636022940992,6.66267624298525));
#35243=CARTESIAN_POINT('Ctrl Pts',(-94.5578606119043,58.4631388826014,6.65206243078255));
#35244=CARTESIAN_POINT('Ctrl Pts',(-94.5579779289368,58.4627396635517,6.64291885959027));
#35245=CARTESIAN_POINT('Ctrl Pts',(-94.5579971671763,58.462342663145,6.63382608520407));
#35246=CARTESIAN_POINT('Ctrl Pts',(-94.5579996064839,58.461946299278,6.62474786103172));
#35247=CARTESIAN_POINT('Ctrl Pts',(-94.5579999987125,58.4618825659291,6.62328812749882));
#35248=CARTESIAN_POINT('Ctrl Pts',(-94.558,58.4618188446203,6.6218286695496));
#35249=CARTESIAN_POINT('Ctrl Pts',(-94.558,58.4617551234462,6.62036921471773));
#35250=CARTESIAN_POINT('',(-94.558,57.0863999451435,-24.8804433349483));
#35251=CARTESIAN_POINT('',(-94.558,58.0795465469591,-2.13364641174331));
#35252=CARTESIAN_POINT('',(-94.808,57.0863999451435,-24.8804433349483));
#35253=CARTESIAN_POINT('Origin',(-92.8893136080286,69.5450999451435,-8.65242817863048));
#35254=CARTESIAN_POINT('',(-91.8923978629596,65.8174752199642,7.64700017509565));
#35255=CARTESIAN_POINT('',(-91.8923978629596,73.2727246703228,7.64700017509565));
#35256=CARTESIAN_POINT('',(-91.8923978629596,59.7232239177135,7.64700017509565));
#35257=CARTESIAN_POINT('',(-91.9216452350245,72.7732005595319,7.16880986877832));
#35258=CARTESIAN_POINT('Origin',(-91.9229791730348,73.2727246703228,7.14700017509565));
#35259=CARTESIAN_POINT('',(-92.39964739319,72.4319786680161,-0.646456334491449));
#35260=CARTESIAN_POINT('',(-91.9216452350245,66.3169993307552,7.16880986877832));
#35261=CARTESIAN_POINT('',(-93.3906789656099,67.3656692157921,-16.8496793158088));
#35262=CARTESIAN_POINT('Origin',(-91.9229791730348,65.8174752199642,7.14700017509565));
#35263=CARTESIAN_POINT('Origin',(-94.808,72.7940787980135,7.64700014802518));
#35264=CARTESIAN_POINT('',(-93.8950711760379,72.7732005595319,7.16880986877832));
#35265=CARTESIAN_POINT('',(-94.808,72.7732005595319,7.16880986877832));
#35266=CARTESIAN_POINT('',(-94.3763331414431,72.7672139399673,7.03169373784251));
#35267=CARTESIAN_POINT('Ctrl Pts',(-93.8950711760379,72.7732057542442,7.16880961865395));
#35268=CARTESIAN_POINT('Ctrl Pts',(-93.9032221369001,72.7732058530024,7.16880961367739));
#35269=CARTESIAN_POINT('Ctrl Pts',(-93.9113774698931,72.7732060583455,7.16880874004965));
#35270=CARTESIAN_POINT('Ctrl Pts',(-93.9196371174882,72.7732041872231,7.16875961330927));
#35271=CARTESIAN_POINT('Ctrl Pts',(-93.9285313169377,72.7732021723507,7.16870671238072));
#35272=CARTESIAN_POINT('Ctrl Pts',(-93.9375464308681,72.7731977478082,7.16859784042659));
#35273=CARTESIAN_POINT('Ctrl Pts',(-93.9467463884091,72.7731887669877,7.16838605294507));
#35274=CARTESIAN_POINT('Ctrl Pts',(-93.9565794683237,72.7731791681253,7.16815969067967));
#35275=CARTESIAN_POINT('Ctrl Pts',(-93.9666233076845,72.7731643636543,7.16781579567169));
#35276=CARTESIAN_POINT('Ctrl Pts',(-93.9768924531058,72.7731423987238,7.16731038785228));
#35277=CARTESIAN_POINT('Ctrl Pts',(-93.9882245300207,72.7731181602628,7.16675266663518));
#35278=CARTESIAN_POINT('Ctrl Pts',(-93.9998303267123,72.7730852063675,7.16599830620665));
#35279=CARTESIAN_POINT('Ctrl Pts',(-94.0116622513655,72.7730416820243,7.16500347247233));
#35280=CARTESIAN_POINT('Ctrl Pts',(-94.0259520011662,72.7729891164449,7.16380198365512));
#35281=CARTESIAN_POINT('Ctrl Pts',(-94.0405699875687,72.772921143461,7.1622497537971));
#35282=CARTESIAN_POINT('Ctrl Pts',(-94.0553543221418,72.7728354732763,7.16029102002683));
#35283=CARTESIAN_POINT('Ctrl Pts',(-94.0698123902365,72.7727516936947,7.15837551235957));
#35284=CARTESIAN_POINT('Ctrl Pts',(-94.0844248516452,72.7726510275896,7.15607204971352));
#35285=CARTESIAN_POINT('Ctrl Pts',(-94.0990269053717,72.7725317316767,7.15333940386141));
#35286=CARTESIAN_POINT('Ctrl Pts',(-94.1112774515327,72.7724316471191,7.15104682195615));
#35287=CARTESIAN_POINT('Ctrl Pts',(-94.1235191067575,72.7723184644657,7.14845256492597));
#35288=CARTESIAN_POINT('Ctrl Pts',(-94.1356824098448,72.7721911190951,7.14553238401319));
#35289=CARTESIAN_POINT('Ctrl Pts',(-94.1470157398632,72.7720724632414,7.14281146406569));
#35290=CARTESIAN_POINT('Ctrl Pts',(-94.1582801048544,72.7719416400151,7.13980777153122));
#35291=CARTESIAN_POINT('Ctrl Pts',(-94.1694618555442,72.7717974690658,7.13649803310712));
#35292=CARTESIAN_POINT('Ctrl Pts',(-94.1821156033029,72.7716343190478,7.13275259142023));
#35293=CARTESIAN_POINT('Ctrl Pts',(-94.1946683822875,72.7714539755787,7.12861323617969));
#35294=CARTESIAN_POINT('Ctrl Pts',(-94.2071620627221,72.7712548075953,7.12404535449853));
#35295=CARTESIAN_POINT('Ctrl Pts',(-94.2190526410573,72.7710652539629,7.11969797621871));
#35296=CARTESIAN_POINT('Ctrl Pts',(-94.230890174855,72.7708586663999,7.11496269797737));
#35297=CARTESIAN_POINT('Ctrl Pts',(-94.2426606433279,72.770635067204,7.10983940435214));
#35298=CARTESIAN_POINT('Ctrl Pts',(-94.2556604585084,72.7703881145677,7.10418101697385));
#35299=CARTESIAN_POINT('Ctrl Pts',(-94.2685778695951,72.7701204324309,7.09804965693164));
#35300=CARTESIAN_POINT('Ctrl Pts',(-94.2813384961549,72.7698334708659,7.09147629099222));
#35301=CARTESIAN_POINT('Ctrl Pts',(-94.2987094334721,72.7694428324177,7.08252802131582));
#35302=CARTESIAN_POINT('Ctrl Pts',(-94.3157886755401,72.769016515666,7.07276125915557));
#35303=CARTESIAN_POINT('Ctrl Pts',(-94.3322972868734,72.7685602817581,7.06230581930454));
#35304=CARTESIAN_POINT('Ctrl Pts',(-94.3475411822748,72.7681389996871,7.05265136513831));
#35305=CARTESIAN_POINT('Ctrl Pts',(-94.3622924655868,72.7676923568586,7.04241301577864));
#35306=CARTESIAN_POINT('Ctrl Pts',(-94.3763313847565,72.7672246472466,7.03169452506544));
#35307=CARTESIAN_POINT('',(-94.558,72.7492551234462,6.62036921471773));
#35308=CARTESIAN_POINT('Ctrl Pts',(-94.3763331414431,72.7672139399673,7.03169373784252));
#35309=CARTESIAN_POINT('Ctrl Pts',(-94.38706542131,72.766856183319,7.0234997634473));
#35310=CARTESIAN_POINT('Ctrl Pts',(-94.3973818685891,72.7664861569509,7.01502476728275));
#35311=CARTESIAN_POINT('Ctrl Pts',(-94.4072157276972,72.7661051275165,7.0062977351972));
#35312=CARTESIAN_POINT('Ctrl Pts',(-94.4162290157777,72.7657558924886,6.99829891668561));
#35313=CARTESIAN_POINT('Ctrl Pts',(-94.4248364098243,72.7653974258866,6.9900886403874));
#35314=CARTESIAN_POINT('Ctrl Pts',(-94.4330226014927,72.7650298342941,6.98166940342517));
#35315=CARTESIAN_POINT('Ctrl Pts',(-94.4424956061484,72.7646044598332,6.97192672035952));
#35316=CARTESIAN_POINT('Ctrl Pts',(-94.4514057108794,72.7641667701746,6.96190203947414));
#35317=CARTESIAN_POINT('Ctrl Pts',(-94.4597951549269,72.7637156002518,6.95156857424676));
#35318=CARTESIAN_POINT('Ctrl Pts',(-94.46221485867,72.7635854727314,6.948588171213));
#35319=CARTESIAN_POINT('Ctrl Pts',(-94.4645923584555,72.7634543427694,6.94558480305247));
#35320=CARTESIAN_POINT('Ctrl Pts',(-94.4669275673531,72.7633221561967,6.9425572337698));
#35321=CARTESIAN_POINT('Ctrl Pts',(-94.4718720592594,72.7630422688431,6.93614676152912));
#35322=CARTESIAN_POINT('Ctrl Pts',(-94.4766270033825,72.7627576422458,6.92962773961594));
#35323=CARTESIAN_POINT('Ctrl Pts',(-94.4811846639534,72.7624686044787,6.92300768636377));
#35324=CARTESIAN_POINT('Ctrl Pts',(-94.4915361454841,72.7618121341117,6.90797204298784));
#35325=CARTESIAN_POINT('Ctrl Pts',(-94.5008728500867,72.7611325551685,6.89240712620163));
#35326=CARTESIAN_POINT('Ctrl Pts',(-94.5090834654474,72.7604408074714,6.87656349912828));
#35327=CARTESIAN_POINT('Ctrl Pts',(-94.5133466852219,72.7600816294644,6.86833697026626));
#35328=CARTESIAN_POINT('Ctrl Pts',(-94.5173062281426,72.7597192196804,6.86003642153979));
#35329=CARTESIAN_POINT('Ctrl Pts',(-94.5209496522002,72.7593550951864,6.85169659950038));
#35330=CARTESIAN_POINT('Ctrl Pts',(-94.5228591122144,72.7591642633891,6.84732583275498));
#35331=CARTESIAN_POINT('Ctrl Pts',(-94.5246847973365,72.7589730115319,6.84294544571934));
#35332=CARTESIAN_POINT('Ctrl Pts',(-94.5264243274463,72.758781544719,6.83856013168206));
#35333=CARTESIAN_POINT('Ctrl Pts',(-94.5284891511027,72.7585542734563,6.8333547603501));
#35334=CARTESIAN_POINT('Ctrl Pts',(-94.5304325792411,72.7583266991164,6.82814244171228));
#35335=CARTESIAN_POINT('Ctrl Pts',(-94.5322593387307,72.7580989200509,6.82292541402152));
#35336=CARTESIAN_POINT('Ctrl Pts',(-94.5356227552308,72.7576795348655,6.81331985996998));
#35337=CARTESIAN_POINT('Ctrl Pts',(-94.5385761046784,72.7572593382911,6.80369569098713));
#35338=CARTESIAN_POINT('Ctrl Pts',(-94.5411548205966,72.7568377037323,6.79403867242155));
#35339=CARTESIAN_POINT('Ctrl Pts',(-94.5439760084806,72.756376423643,6.78347362197178));
#35340=CARTESIAN_POINT('Ctrl Pts',(-94.5463531523714,72.7559130179217,6.77285997211428));
#35341=CARTESIAN_POINT('Ctrl Pts',(-94.5483472364713,72.7554473697174,6.76219492274225));
#35342=CARTESIAN_POINT('Ctrl Pts',(-94.5503801837799,72.7549726463776,6.75132201952897));
#35343=CARTESIAN_POINT('Ctrl Pts',(-94.552021296067,72.7544957718943,6.74039979674351));
#35344=CARTESIAN_POINT('Ctrl Pts',(-94.5533179583557,72.7540184001478,6.72946618618652));
#35345=CARTESIAN_POINT('Ctrl Pts',(-94.5536608121061,72.7538921770788,6.72657520260684));
#35346=CARTESIAN_POINT('Ctrl Pts',(-94.5539796260454,72.7537659183827,6.72368340275111));
#35347=CARTESIAN_POINT('Ctrl Pts',(-94.5542762206837,72.7536396628974,6.72079167556003));
#35348=CARTESIAN_POINT('Ctrl Pts',(-94.5555340321182,72.7531042331475,6.70852831318818));
#35349=CARTESIAN_POINT('Ctrl Pts',(-94.5563932535986,72.7525693265602,6.69627687830727));
#35350=CARTESIAN_POINT('Ctrl Pts',(-94.556957829394,72.7520377146111,6.68410091417343));
#35351=CARTESIAN_POINT('Ctrl Pts',(-94.5574559484403,72.7515686792058,6.67335819425774));
#35352=CARTESIAN_POINT('Ctrl Pts',(-94.5577244308717,72.7511022941172,6.66267624307878));
#35353=CARTESIAN_POINT('Ctrl Pts',(-94.5578606119034,72.7506388826104,6.65206243085269));
#35354=CARTESIAN_POINT('Ctrl Pts',(-94.5579779289364,72.7502396635538,6.64291885965955));
#35355=CARTESIAN_POINT('Ctrl Pts',(-94.5579971671762,72.749842663148,6.63382608527219));
#35356=CARTESIAN_POINT('Ctrl Pts',(-94.5579996064839,72.7494462992809,6.62474786109889));
#35357=CARTESIAN_POINT('Ctrl Pts',(-94.5579999987125,72.7493825659311,6.62328812754359));
#35358=CARTESIAN_POINT('Ctrl Pts',(-94.558,72.7493188446213,6.62182866957198));
#35359=CARTESIAN_POINT('Ctrl Pts',(-94.558,72.7492551234462,6.62036921471773));
#35360=CARTESIAN_POINT('',(-94.558,71.3738999451435,-24.8804433349483));
#35361=CARTESIAN_POINT('',(-94.558,72.3534544842056,-2.4449558303701));
#35362=CARTESIAN_POINT('',(-94.808,71.3738999451435,-24.8804433349483));
#35363=CARTESIAN_POINT('Origin',(-94.808,67.7162999451435,-24.8804433349482));
#35364=CARTESIAN_POINT('',(-94.558,67.7162999451435,-24.8804433349482));
#35365=CARTESIAN_POINT('',(-94.5579999932131,66.3409438733386,6.62036917570659));
#35366=CARTESIAN_POINT('',(-94.558,67.4332427658533,-18.3973680636836));
#35367=CARTESIAN_POINT('',(-94.3759904837216,66.3229525368265,7.03245903265776));
#35368=CARTESIAN_POINT('Ctrl Pts',(-94.5579999877836,66.3409420863342,6.6203690976843));
#35369=CARTESIAN_POINT('Ctrl Pts',(-94.5579999873322,66.3404803377668,6.63094336155476));
#35370=CARTESIAN_POINT('Ctrl Pts',(-94.5579973685816,66.3400180856752,6.64152164643301));
#35371=CARTESIAN_POINT('Ctrl Pts',(-94.5578610803357,66.3395534228418,6.65215316495293));
#35372=CARTESIAN_POINT('Ctrl Pts',(-94.5577158688926,66.3390583371494,6.66348076063867));
#35373=CARTESIAN_POINT('Ctrl Pts',(-94.5574189491316,66.3385605385706,6.67486832420007));
#35374=CARTESIAN_POINT('Ctrl Pts',(-94.5568472979194,66.3380599309073,6.68632408526831));
#35375=CARTESIAN_POINT('Ctrl Pts',(-94.5562223850984,66.3375126808699,6.69884719694021));
#35376=CARTESIAN_POINT('Ctrl Pts',(-94.5552691838957,66.3369621259472,6.71145102550865));
#35377=CARTESIAN_POINT('Ctrl Pts',(-94.553867918969,66.3364100242334,6.72409646654456));
#35378=CARTESIAN_POINT('Ctrl Pts',(-94.5522398044996,66.3357685432602,6.73878906687292));
#35379=CARTESIAN_POINT('Ctrl Pts',(-94.5500067141057,66.3351250320233,6.75353597241387));
#35380=CARTESIAN_POINT('Ctrl Pts',(-94.5470353834828,66.3344837725422,6.76823172228021));
#35381=CARTESIAN_POINT('Ctrl Pts',(-94.5440731966035,66.3338444864236,6.78288224858018));
#35382=CARTESIAN_POINT('Ctrl Pts',(-94.5403787658269,66.3332075775242,6.79747837908735));
#35383=CARTESIAN_POINT('Ctrl Pts',(-94.5358574411453,66.3325771617497,6.81191978438884));
#35384=CARTESIAN_POINT('Ctrl Pts',(-94.5330325418924,66.332183281377,6.82094269645996));
#35385=CARTESIAN_POINT('Ctrl Pts',(-94.5298881238238,66.3317917791339,6.82990852783113));
#35386=CARTESIAN_POINT('Ctrl Pts',(-94.5263992457829,66.3314036183072,6.83879443820514));
#35387=CARTESIAN_POINT('Ctrl Pts',(-94.5249102185747,66.3312379541523,6.84258687868654));
#35388=CARTESIAN_POINT('Ctrl Pts',(-94.5233568180229,66.331072784987,6.84636740660006));
#35389=CARTESIAN_POINT('Ctrl Pts',(-94.5217420061824,66.3309082087925,6.85013366212576));
#35390=CARTESIAN_POINT('Ctrl Pts',(-94.5168914868168,66.3304138601642,6.86144661816446));
#35391=CARTESIAN_POINT('Ctrl Pts',(-94.51146319154,66.3299246924002,6.87263695965344));
#35392=CARTESIAN_POINT('Ctrl Pts',(-94.5054309088925,66.329441150211,6.88369961499391));
#35393=CARTESIAN_POINT('Ctrl Pts',(-94.4990569673211,66.3289302209589,6.89538884159079));
#35394=CARTESIAN_POINT('Ctrl Pts',(-94.4920091725746,66.3284255871306,6.90693517086167));
#35395=CARTESIAN_POINT('Ctrl Pts',(-94.4843074737759,66.3279292115211,6.91829500783422));
#35396=CARTESIAN_POINT('Ctrl Pts',(-94.4751356297564,66.3273380848379,6.9318232767947));
#35397=CARTESIAN_POINT('Ctrl Pts',(-94.4650371082084,66.326758698964,6.94508614831576));
#35398=CARTESIAN_POINT('Ctrl Pts',(-94.4541073237941,66.3261959945996,6.95796795600019));
#35399=CARTESIAN_POINT('Ctrl Pts',(-94.4424196126702,66.3255942694593,6.97174305359238));
#35400=CARTESIAN_POINT('Ctrl Pts',(-94.42978485145,66.3250117470347,6.98507919651631));
#35401=CARTESIAN_POINT('Ctrl Pts',(-94.4163490108846,66.3244549037367,6.99782540118752));
#35402=CARTESIAN_POINT('Ctrl Pts',(-94.4035828885198,66.3239258166547,7.00993626300724));
#35403=CARTESIAN_POINT('Ctrl Pts',(-94.3900968572574,66.323420041202,7.02151178864764));
#35404=CARTESIAN_POINT('Ctrl Pts',(-94.3759904381592,66.3229415931916,7.03245849563019));
#35405=CARTESIAN_POINT('',(-93.8950711760379,66.3169993307552,7.16880986877832));
#35406=CARTESIAN_POINT('Ctrl Pts',(-94.3759904837216,66.3229525368265,7.03245903265781));
#35407=CARTESIAN_POINT('Ctrl Pts',(-94.3648559465756,66.3225752834907,7.04109955461452));
#35408=CARTESIAN_POINT('Ctrl Pts',(-94.3533349408625,66.3222151256916,7.04934852201219));
#35409=CARTESIAN_POINT('Ctrl Pts',(-94.3414448921218,66.3218726193022,7.0571932054999));
#35410=CARTESIAN_POINT('Ctrl Pts',(-94.3309010188705,66.3215688910302,7.06414972436664));
#35411=CARTESIAN_POINT('Ctrl Pts',(-94.3200599262674,66.3212788824107,7.07079201635201));
#35412=CARTESIAN_POINT('Ctrl Pts',(-94.3089402148352,66.3210025356868,7.07712139937115));
#35413=CARTESIAN_POINT('Ctrl Pts',(-94.3014304756084,66.3208159038803,7.08139597216291));
#35414=CARTESIAN_POINT('Ctrl Pts',(-94.2937983993968,66.3206355199223,7.08552744440223));
#35415=CARTESIAN_POINT('Ctrl Pts',(-94.2860555684081,66.3204615087148,7.08951295643248));
#35416=CARTESIAN_POINT('Ctrl Pts',(-94.2806228392348,66.3203394143847,7.09230937643817));
#35417=CARTESIAN_POINT('Ctrl Pts',(-94.2751356001667,66.3202204568449,7.09503395201716));
#35418=CARTESIAN_POINT('Ctrl Pts',(-94.2696061287071,66.3201047482456,7.09768411464822));
#35419=CARTESIAN_POINT('Ctrl Pts',(-94.2536980436402,66.3197718588809,7.10530853461029));
#35420=CARTESIAN_POINT('Ctrl Pts',(-94.2374228016472,66.3194656313462,7.11232229821898));
#35421=CARTESIAN_POINT('Ctrl Pts',(-94.2210083736639,66.3191879376266,7.11868253008011));
#35422=CARTESIAN_POINT('Ctrl Pts',(-94.2093803685167,66.3189912189835,7.12318812777101));
#35423=CARTESIAN_POINT('Ctrl Pts',(-94.1976820543725,66.318808799857,7.12736621270018));
#35424=CARTESIAN_POINT('Ctrl Pts',(-94.1859872948724,66.318641234325,7.13120409435503));
#35425=CARTESIAN_POINT('Ctrl Pts',(-94.1834916801786,66.3186054765137,7.13202308288153));
#35426=CARTESIAN_POINT('Ctrl Pts',(-94.180996231657,66.3185703957619,7.13282656419379));
#35427=CARTESIAN_POINT('Ctrl Pts',(-94.1785006630451,66.3185359827012,7.13361475286339));
#35428=CARTESIAN_POINT('Ctrl Pts',(-94.1667482977792,66.318373921495,7.13732656471231));
#35429=CARTESIAN_POINT('Ctrl Pts',(-94.1550095546182,66.3182268322199,7.14069546257083));
#35430=CARTESIAN_POINT('Ctrl Pts',(-94.1433107662636,66.3180944821929,7.14372677562506));
#35431=CARTESIAN_POINT('Ctrl Pts',(-94.1319951482564,66.3179664670255,7.14665880410032));
#35432=CARTESIAN_POINT('Ctrl Pts',(-94.1207178231398,66.3178522541053,7.14927470984285));
#35433=CARTESIAN_POINT('Ctrl Pts',(-94.1094505533916,66.3177508253375,7.15159781165904));
#35434=CARTESIAN_POINT('Ctrl Pts',(-94.1011969335225,66.3176765256613,7.15329955482632));
#35435=CARTESIAN_POINT('Ctrl Pts',(-94.0929446196389,66.3176090234462,7.15484561027854));
#35436=CARTESIAN_POINT('Ctrl Pts',(-94.0846887491713,66.3175478315417,7.15624713535102));
#35437=CARTESIAN_POINT('Ctrl Pts',(-94.0824527265177,66.3175312583063,7.15662672485934));
#35438=CARTESIAN_POINT('Ctrl Pts',(-94.0802164396891,66.3175151480325,7.1569957107913));
#35439=CARTESIAN_POINT('Ctrl Pts',(-94.0779805315807,66.3174994863417,7.15735442248618));
#35440=CARTESIAN_POINT('Ctrl Pts',(-94.0661612213629,66.3174166965429,7.15925062062801));
#35441=CARTESIAN_POINT('Ctrl Pts',(-94.0543405727052,66.3173466130965,7.1608557954442));
#35442=CARTESIAN_POINT('Ctrl Pts',(-94.0425915059583,66.3172876377105,7.16220655386092));
#35443=CARTESIAN_POINT('Ctrl Pts',(-94.0291899190005,66.3172203673663,7.16374729805539));
#35444=CARTESIAN_POINT('Ctrl Pts',(-94.0158860101357,66.3171675622224,7.16495673469482));
#35445=CARTESIAN_POINT('Ctrl Pts',(-94.0028265774316,66.3171269532275,7.16588683359397));
#35446=CARTESIAN_POINT('Ctrl Pts',(-93.9969056803686,66.3171085418857,7.16630852264931));
#35447=CARTESIAN_POINT('Ctrl Pts',(-93.9910317162234,66.3170926264655,7.16667304573458));
#35448=CARTESIAN_POINT('Ctrl Pts',(-93.9852232654449,66.3170789641897,7.1669859632245));
#35449=CARTESIAN_POINT('Ctrl Pts',(-93.9807611700844,66.3170684687272,7.16722634878224));
#35450=CARTESIAN_POINT('Ctrl Pts',(-93.9763377380872,66.3170593025883,7.16743628780464));
#35451=CARTESIAN_POINT('Ctrl Pts',(-93.971951883282,66.3170512768649,7.16762010629461));
#35452=CARTESIAN_POINT('Ctrl Pts',(-93.9627882533833,66.3170345082389,7.1680041693075));
#35453=CARTESIAN_POINT('Ctrl Pts',(-93.9538024150898,66.3170229135861,7.16826972520772));
#35454=CARTESIAN_POINT('Ctrl Pts',(-93.9449975498353,66.3170150945179,7.16844880925993));
#35455=CARTESIAN_POINT('Ctrl Pts',(-93.9364063945797,66.3170074652327,7.1686235466184));
#35456=CARTESIAN_POINT('Ctrl Pts',(-93.9279885549775,66.3170034339648,7.16871588107898));
#35457=CARTESIAN_POINT('Ctrl Pts',(-93.9196948670261,66.3170013992628,7.168762487262));
#35458=CARTESIAN_POINT('Ctrl Pts',(-93.9122191477215,66.3169995652341,7.16880449688958));
#35459=CARTESIAN_POINT('Ctrl Pts',(-93.9048442552796,66.3169993517626,7.16880938760838));
#35460=CARTESIAN_POINT('Ctrl Pts',(-93.8974861688096,66.3169993328302,7.16880982125266));
#35461=CARTESIAN_POINT('Ctrl Pts',(-93.896681071161,66.3169993307586,7.16880986870059));
#35462=CARTESIAN_POINT('Ctrl Pts',(-93.8958761232578,66.3169993307552,7.16880986877834));
#35463=CARTESIAN_POINT('Ctrl Pts',(-93.8950711760379,66.3169993307552,7.16880986877834));
#35464=CARTESIAN_POINT('',(-94.808,66.3169993307552,7.16880986877832));
#35465=CARTESIAN_POINT('',(-94.808,67.7162999451435,-24.8804433349482));
#35466=CARTESIAN_POINT('Origin',(-94.808,55.2575999451435,-24.8804433349483));
#35467=CARTESIAN_POINT('Origin',(-94.558,55.2575999451435,-24.8804433349483));
#35468=CARTESIAN_POINT('Origin',(-93.8818615348307,55.2575999451435,-24.8804433349483));
#35469=CARTESIAN_POINT('Origin',(-94.808,69.5450999451435,-24.8804433349482));
#35470=CARTESIAN_POINT('Origin',(-94.558,69.5450999451435,-24.8804433349482));
#35471=CARTESIAN_POINT('Origin',(-93.8818615348307,69.5450999451435,-24.8804433349482));
#35472=CARTESIAN_POINT('Origin',(-93.970095034287,55.2575999451435,-26.3230482992084));
#35473=CARTESIAN_POINT('',(-94.0433763139676,53.3135026025041,-27.5211866310742));
#35474=CARTESIAN_POINT('',(-93.9214692330137,53.4005259855772,-25.5280234759807));
#35475=CARTESIAN_POINT('',(-94.058,53.0637405474592,-27.7602817842482));
#35476=CARTESIAN_POINT('Origin',(-94.0427093449624,53.0637405474592,-27.5102817842482));
#35477=CARTESIAN_POINT('',(-94.058,57.4514593428278,-27.7602817842482));
#35478=CARTESIAN_POINT('',(-94.058,52.5794739177135,-27.7602817842482));
#35479=CARTESIAN_POINT('',(-94.0433763139675,57.2016972877829,-27.5211866310742));
#35480=CARTESIAN_POINT('Origin',(-94.0427093449624,57.4514593428278,-27.5102817842482));
#35481=CARTESIAN_POINT('',(-94.009210860425,57.1773082747822,-26.9625864033932));
#35482=CARTESIAN_POINT('Origin',(-92.808,53.4287999461578,-24.880443334975));
#35483=CARTESIAN_POINT('',(-93.0494221937018,53.3135026023283,-27.5211866310665));
#35484=CARTESIAN_POINT('',(-93.0083112326325,53.3649030545138,-26.3439227372044));
#35485=CARTESIAN_POINT('',(-91.404,53.3135026028547,-27.5211866310895));
#35486=CARTESIAN_POINT('Origin',(-92.808,57.2121364085021,-27.7602817841766));
#35487=CARTESIAN_POINT('',(-93.0494221937018,57.2016972879587,-27.5211866310665));
#35488=CARTESIAN_POINT('',(-91.404,57.2016972874324,-27.5211866310895));
#35489=CARTESIAN_POINT('',(-93.0534319486468,57.2067106271806,-27.6360109892985));
#35490=CARTESIAN_POINT('Origin',(-93.970095034287,69.5450999451435,-26.3230482992084));
#35491=CARTESIAN_POINT('',(-94.0433763139676,67.601002602504,-27.5211866310742));
#35492=CARTESIAN_POINT('',(-93.9214692330137,67.6880259855772,-25.5280234759808));
#35493=CARTESIAN_POINT('',(-94.058,67.3512405474592,-27.7602817842482));
#35494=CARTESIAN_POINT('Origin',(-94.0427093449624,67.3512405474592,-27.5102817842482));
#35495=CARTESIAN_POINT('',(-94.058,71.7389593428279,-27.7602817842482));
#35496=CARTESIAN_POINT('',(-94.058,59.7232239177135,-27.7602817842482));
#35497=CARTESIAN_POINT('',(-94.0433763139676,71.489197287783,-27.5211866310742));
#35498=CARTESIAN_POINT('Origin',(-94.0427093449624,71.7389593428279,-27.5102817842482));
#35499=CARTESIAN_POINT('',(-94.009210860425,71.4648082747823,-26.9625864033932));
#35500=CARTESIAN_POINT('Origin',(-92.808,67.7162999461577,-24.8804433349749));
#35501=CARTESIAN_POINT('',(-93.0494221937018,67.6010026023282,-27.5211866310665));
#35502=CARTESIAN_POINT('',(-93.0191691814378,67.6388275150914,-26.6548537093281));
#35503=CARTESIAN_POINT('',(-91.404,67.6010026028547,-27.5211866310895));
#35504=CARTESIAN_POINT('Origin',(-92.808,71.4996364085022,-27.7602817841765));
#35505=CARTESIAN_POINT('',(-93.0494221937018,71.4891972879588,-27.5211866310665));
#35506=CARTESIAN_POINT('',(-91.404,71.4891972874324,-27.5211866310895));
#35507=CARTESIAN_POINT('',(-93.0425739998415,71.4806350877583,-27.3250800171749));
#35508=CARTESIAN_POINT('Origin',(-90.1624513564978,62.4013478902835,-1.0602817842482));
#35509=CARTESIAN_POINT('',(-91.8756051804549,70.969572269658,-1.0602817980113));
#35510=CARTESIAN_POINT('Origin',(-90.8749990808713,70.9683537922368,-1.0602817842482));
#35511=CARTESIAN_POINT('Origin',(-89.449896802724,70.968353800555,-1.0602817842482));
#35512=CARTESIAN_POINT('Origin',(-89.449896802724,53.834341980012,-1.06028178424821));
#35513=CARTESIAN_POINT('',(-91.8756051814402,53.833123510909,-1.06028179800951));
#35514=CARTESIAN_POINT('Origin',(-90.8749990828423,53.8343419966434,-1.0602817842482));
#35515=CARTESIAN_POINT('',(-91.8756017155244,62.4013478902835,-1.0602817842482));
#35516=CARTESIAN_POINT('Origin',(-92.808,51.9013478902835,-27.7602817842482));
#35517=CARTESIAN_POINT('',(-92.799576153337,71.8935315496246,-27.5190065600739));
#35518=CARTESIAN_POINT('',(-92.796445854028,71.8903996457415,-27.4293200202627));
#35519=CARTESIAN_POINT('',(-92.7995761533615,52.9091642320778,-27.5190065466666));
#35520=CARTESIAN_POINT('',(-92.8060008823358,52.9027412397214,-27.702936170949));
#35521=CARTESIAN_POINT('',(-92.799574486947,53.0637405474592,-27.5190066584237));
#35522=CARTESIAN_POINT('',(-92.799574486947,50.9013478902835,-27.5190066584238));
#35523=CARTESIAN_POINT('',(-92.7075419102482,53.1788075700523,-24.8835384817903));
#35524=CARTESIAN_POINT('',(-92.7584635258777,53.1151409991184,-26.3417427645387));
#35525=CARTESIAN_POINT('',(-92.7075416953752,57.3363919939914,-24.8835386629502));
#35526=CARTESIAN_POINT('Ctrl Pts',(-92.7075419102482,53.1788075682546,-24.8835384817855));
#35527=CARTESIAN_POINT('Ctrl Pts',(-92.7033927400003,53.1791231211975,-24.7647217914806));
#35528=CARTESIAN_POINT('Ctrl Pts',(-92.6992388849142,53.1895009919784,-24.6457712001211));
#35529=CARTESIAN_POINT('Ctrl Pts',(-92.6951487715104,53.2097652213033,-24.5286431003781));
#35530=CARTESIAN_POINT('Ctrl Pts',(-92.6911555596966,53.2295493573281,-24.4142899601483));
#35531=CARTESIAN_POINT('Ctrl Pts',(-92.6872231408023,53.2587561309457,-24.3016745038748));
#35532=CARTESIAN_POINT('Ctrl Pts',(-92.6834135701713,53.2971988154519,-24.1925738497504));
#35533=CARTESIAN_POINT('Ctrl Pts',(-92.6809569627036,53.3219886395516,-24.1222201255075));
#35534=CARTESIAN_POINT('Ctrl Pts',(-92.6785514028888,53.3506186387588,-24.053327053635));
#35535=CARTESIAN_POINT('Ctrl Pts',(-92.676213093478,53.3830357753187,-23.9863599887243));
#35536=CARTESIAN_POINT('Ctrl Pts',(-92.6725281397372,53.4341221063577,-23.8808262491721));
#35537=CARTESIAN_POINT('Ctrl Pts',(-92.6690102649806,53.4946118843445,-23.7800777385307));
#35538=CARTESIAN_POINT('Ctrl Pts',(-92.665695022535,53.5630569161207,-23.6851400637963));
#35539=CARTESIAN_POINT('Ctrl Pts',(-92.6623797800895,53.631501947897,-23.5902023890618));
#35540=CARTESIAN_POINT('Ctrl Pts',(-92.6592671251986,53.7079012925948,-23.5010754417793));
#35541=CARTESIAN_POINT('Ctrl Pts',(-92.6563913084019,53.7908338018489,-23.418738023135));
#35542=CARTESIAN_POINT('Ctrl Pts',(-92.6540172699526,53.8592960786837,-23.3507670042933));
#35543=CARTESIAN_POINT('Ctrl Pts',(-92.6518017237577,53.932681789366,-23.2873180776019));
#35544=CARTESIAN_POINT('Ctrl Pts',(-92.6497691413777,54.0101430939683,-23.229095349746));
#35545=CARTESIAN_POINT('Ctrl Pts',(-92.6477848903677,54.085762499804,-23.1722570598514));
#35546=CARTESIAN_POINT('Ctrl Pts',(-92.6459751275135,54.1652644948095,-23.1203992538052));
#35547=CARTESIAN_POINT('Ctrl Pts',(-92.6443611210444,54.2478455030492,-23.0741245404511));
#35548=CARTESIAN_POINT('Ctrl Pts',(-92.6426881448606,54.3334437101586,-23.0261591234376));
#35549=CARTESIAN_POINT('Ctrl Pts',(-92.641225545546,54.4223486361275,-22.9841924757055));
#35550=CARTESIAN_POINT('Ctrl Pts',(-92.6399939822044,54.5136711465863,-22.9488369417181));
#35551=CARTESIAN_POINT('Ctrl Pts',(-92.638826108798,54.6002709403412,-22.9153098087469));
#35552=CARTESIAN_POINT('Ctrl Pts',(-92.637865918063,54.6890439265363,-22.8877270250489));
#35553=CARTESIAN_POINT('Ctrl Pts',(-92.6371286224328,54.7792528105802,-22.8665633574958));
#35554=CARTESIAN_POINT('Ctrl Pts',(-92.6370884140416,54.7841723488959,-22.8654091976308));
#35555=CARTESIAN_POINT('Ctrl Pts',(-92.6370488681276,54.7890961646942,-22.8642741177668));
#35556=CARTESIAN_POINT('Ctrl Pts',(-92.6370099870261,54.7940241409461,-22.8631581911965));
#35557=CARTESIAN_POINT('Ctrl Pts',(-92.6362916488327,54.8850697497463,-22.8425411653069));
#35558=CARTESIAN_POINT('Ctrl Pts',(-92.635800209054,54.9775320115677,-22.8284643266509));
#35559=CARTESIAN_POINT('Ctrl Pts',(-92.6355240699196,55.0705098159658,-22.8206194788234));
#35560=CARTESIAN_POINT('Ctrl Pts',(-92.6353419683138,55.1318245858918,-22.8154461469431));
#35561=CARTESIAN_POINT('Ctrl Pts',(-92.6352534796275,55.1933643469719,-22.8129822902311));
#35562=CARTESIAN_POINT('Ctrl Pts',(-92.6352557245055,55.2548818907284,-22.8131340939332));
#35563=CARTESIAN_POINT('Ctrl Pts',(-92.6352599842155,55.3716129064653,-22.8134221451013));
#35564=CARTESIAN_POINT('Ctrl Pts',(-92.6356175281378,55.488640847047,-22.8237135619662));
#35565=CARTESIAN_POINT('Ctrl Pts',(-92.6363099295151,55.6041853513361,-22.8435710330962));
#35566=CARTESIAN_POINT('Ctrl Pts',(-92.6370112161332,55.7212125804859,-22.8636833252261));
#35567=CARTESIAN_POINT('Ctrl Pts',(-92.6380561703103,55.8367176718424,-22.8936070144395));
#35568=CARTESIAN_POINT('Ctrl Pts',(-92.6394274898981,55.9489018148598,-22.9328680221334));
#35569=CARTESIAN_POINT('Ctrl Pts',(-92.6408002897417,56.0612070538212,-22.9721714096918));
#35570=CARTESIAN_POINT('Ctrl Pts',(-92.642500188845,56.1701844723044,-23.0208305770998));
#35571=CARTESIAN_POINT('Ctrl Pts',(-92.6445102167709,56.2740807172154,-23.0783764091707));
#35572=CARTESIAN_POINT('Ctrl Pts',(-92.6463981398757,56.3716654914047,-23.1324264572065));
#35573=CARTESIAN_POINT('Ctrl Pts',(-92.6485595773077,56.4647687730236,-23.1943152627343));
#35574=CARTESIAN_POINT('Ctrl Pts',(-92.6509812481864,56.5519718174379,-23.2636788467078));
#35575=CARTESIAN_POINT('Ctrl Pts',(-92.6526428071198,56.6118036462557,-23.3112706493835));
#35576=CARTESIAN_POINT('Ctrl Pts',(-92.6544268816273,56.6688584938608,-23.3623819471171));
#35577=CARTESIAN_POINT('Ctrl Pts',(-92.6563186447361,56.7229492038001,-23.4165848956573));
#35578=CARTESIAN_POINT('Ctrl Pts',(-92.6591790512942,56.8047360938884,-23.498541494114));
#35579=CARTESIAN_POINT('Ctrl Pts',(-92.6622923802345,56.8795597215263,-23.5877184119049));
#35580=CARTESIAN_POINT('Ctrl Pts',(-92.6656035559401,56.9466306530489,-23.6825524948763));
#35581=CARTESIAN_POINT('Ctrl Pts',(-92.6689130706669,57.0136679399094,-23.7773390064095));
#35582=CARTESIAN_POINT('Ctrl Pts',(-92.672420195385,57.072959874421,-23.8777756385795));
#35583=CARTESIAN_POINT('Ctrl Pts',(-92.6760695165405,57.1237646593008,-23.9822818897951));
#35584=CARTESIAN_POINT('Ctrl Pts',(-92.6796260458943,57.173277623778,-24.084130845879));
#35585=CARTESIAN_POINT('Ctrl Pts',(-92.6833175977978,57.2147294182753,-24.1898439083537));
#35586=CARTESIAN_POINT('Ctrl Pts',(-92.6870930168614,57.247481412301,-24.2979582512034));
#35587=CARTESIAN_POINT('Ctrl Pts',(-92.6906865447648,57.2786554892554,-24.4008638892915));
#35588=CARTESIAN_POINT('Ctrl Pts',(-92.6943560296662,57.3019479719634,-24.5059442194356));
#35589=CARTESIAN_POINT('Ctrl Pts',(-92.6980578964578,57.3168519651757,-24.6119518431254));
#35590=CARTESIAN_POINT('Ctrl Pts',(-92.7012045884325,57.3295207829563,-24.7020613358464));
#35591=CARTESIAN_POINT('Ctrl Pts',(-92.7043746781309,57.3361291667651,-24.7928408206799));
#35592=CARTESIAN_POINT('Ctrl Pts',(-92.7075419159454,57.3363917932701,-24.8835386449427));
#35593=CARTESIAN_POINT('',(-92.799574486947,57.4514593428278,-27.5190066584238));
#35594=CARTESIAN_POINT('',(-92.8035842418921,57.4564726825761,-27.6338310166328));
#35595=CARTESIAN_POINT('',(-92.799574486947,67.3512405474592,-27.5190066584237));
#35596=CARTESIAN_POINT('',(-92.799574486947,50.9013478902835,-27.5190066584238));
#35597=CARTESIAN_POINT('',(-92.707541910242,67.4663075700539,-24.883538481612));
#35598=CARTESIAN_POINT('',(-92.7693214746831,67.389065459696,-26.6526737366624));
#35599=CARTESIAN_POINT('',(-92.7075416954046,71.6238919932391,-24.8835386629317));
#35600=CARTESIAN_POINT('Ctrl Pts',(-92.7075419102419,67.4663075682551,-24.8835384816072));
#35601=CARTESIAN_POINT('Ctrl Pts',(-92.7033938062047,67.4666229963204,-24.7647523235799));
#35602=CARTESIAN_POINT('Ctrl Pts',(-92.6992410258379,67.4769942767489,-24.6458325098942));
#35603=CARTESIAN_POINT('Ctrl Pts',(-92.695151946186,67.4972459906203,-24.5287340016051));
#35604=CARTESIAN_POINT('Ctrl Pts',(-92.6911595161553,67.5170190343161,-24.4144032375116));
#35605=CARTESIAN_POINT('Ctrl Pts',(-92.6872278469191,67.5462101421328,-24.3018092219377));
#35606=CARTESIAN_POINT('Ctrl Pts',(-92.6834189564058,67.5846331468353,-24.1927279974561));
#35607=CARTESIAN_POINT('Ctrl Pts',(-92.6809604392069,67.6094339694281,-24.1223195502896));
#35608=CARTESIAN_POINT('Ctrl Pts',(-92.678553038349,67.6380806432508,-24.0533737124553));
#35609=CARTESIAN_POINT('Ctrl Pts',(-92.6762129924879,67.6705201455573,-23.9863568768096));
#35610=CARTESIAN_POINT('Ctrl Pts',(-92.6725280194091,67.7216040557806,-23.8808225198635));
#35611=CARTESIAN_POINT('Ctrl Pts',(-92.6690101384834,67.782091663572,-23.7800737694662));
#35612=CARTESIAN_POINT('Ctrl Pts',(-92.6656948939279,67.8505346110163,-23.6851360098769));
#35613=CARTESIAN_POINT('Ctrl Pts',(-92.6623796493725,67.9189775584606,-23.5901982502876));
#35614=CARTESIAN_POINT('Ctrl Pts',(-92.6592669962377,67.9953749057701,-23.5010713709892));
#35615=CARTESIAN_POINT('Ctrl Pts',(-92.6563911771878,68.0783054479598,-23.4187339617504));
#35616=CARTESIAN_POINT('Ctrl Pts',(-92.6540171453147,68.1467658576735,-23.3507631922074));
#35617=CARTESIAN_POINT('Ctrl Pts',(-92.6518016064311,68.2201498832232,-23.2873144579383));
#35618=CARTESIAN_POINT('Ctrl Pts',(-92.6497690314703,68.2976096454595,-23.2290918851406));
#35619=CARTESIAN_POINT('Ctrl Pts',(-92.6477847806219,68.3732278154662,-23.1722535437755));
#35620=CARTESIAN_POINT('Ctrl Pts',(-92.6459750193212,68.4527287381384,-23.1203956861524));
#35621=CARTESIAN_POINT('Ctrl Pts',(-92.6443610158138,68.535308781165,-23.0741209453603));
#35622=CARTESIAN_POINT('Ctrl Pts',(-92.6426880515503,68.6209055349678,-23.0261557536541));
#35623=CARTESIAN_POINT('Ctrl Pts',(-92.6412254634597,68.7098090875551,-22.9841892935465));
#35624=CARTESIAN_POINT('Ctrl Pts',(-92.6399939102466,68.8011302469928,-22.9488339271587));
#35625=CARTESIAN_POINT('Ctrl Pts',(-92.6388260207275,68.8877306665686,-22.9153062148269));
#35626=CARTESIAN_POINT('Ctrl Pts',(-92.6378658220442,68.9765043941005,-22.8877230956621));
#35627=CARTESIAN_POINT('Ctrl Pts',(-92.637128527151,69.0667140324002,-22.8665593849173));
#35628=CARTESIAN_POINT('Ctrl Pts',(-92.6370883359209,69.0716315170676,-22.8654057141449));
#35629=CARTESIAN_POINT('Ctrl Pts',(-92.6370488066298,69.0765532756138,-22.8642711079966));
#35630=CARTESIAN_POINT('Ctrl Pts',(-92.6370099416099,69.0814791911424,-22.8631556396792));
#35631=CARTESIAN_POINT('Ctrl Pts',(-92.6362915947532,69.1725254827828,-22.8425383040501));
#35632=CARTESIAN_POINT('Ctrl Pts',(-92.6358001547387,69.2649884516491,-22.8284614431441));
#35633=CARTESIAN_POINT('Ctrl Pts',(-92.6355240227543,69.3579670478604,-22.8206168675128));
#35634=CARTESIAN_POINT('Ctrl Pts',(-92.6353419379924,69.4192782559524,-22.8154440596998));
#35635=CARTESIAN_POINT('Ctrl Pts',(-92.6352534568893,69.4808144621224,-22.8129804939508));
#35636=CARTESIAN_POINT('Ctrl Pts',(-92.6352557004558,69.5423285235848,-22.8131323749206));
#35637=CARTESIAN_POINT('Ctrl Pts',(-92.6352599586333,69.6590791516485,-22.8134206374445));
#35638=CARTESIAN_POINT('Ctrl Pts',(-92.6356176297783,69.7761266636732,-22.8237158475083));
#35639=CARTESIAN_POINT('Ctrl Pts',(-92.6363102759217,69.8916900777826,-22.8435804196937));
#35640=CARTESIAN_POINT('Ctrl Pts',(-92.6370118041041,70.0087354011965,-22.8636997221031));
#35641=CARTESIAN_POINT('Ctrl Pts',(-92.6380571141153,70.1242579369357,-22.8936336372713));
#35642=CARTESIAN_POINT('Ctrl Pts',(-92.6394288941054,70.2364582938716,-22.9329078589402));
#35643=CARTESIAN_POINT('Ctrl Pts',(-92.6408021345836,70.348778106758,-22.9722238945535));
#35644=CARTESIAN_POINT('Ctrl Pts',(-92.6425025694131,70.4577689657867,-23.0208984284249));
#35645=CARTESIAN_POINT('Ctrl Pts',(-92.644513221703,70.5616770068498,-23.0784621819453));
#35646=CARTESIAN_POINT('Ctrl Pts',(-92.646400419331,70.6592050626061,-23.1324915035016));
#35647=CARTESIAN_POINT('Ctrl Pts',(-92.6485608297307,70.7522564052386,-23.1943509508738));
#35648=CARTESIAN_POINT('Ctrl Pts',(-92.6509811959392,70.8394147900575,-23.2636771883689));
#35649=CARTESIAN_POINT('Ctrl Pts',(-92.6526427583917,70.8992483388532,-23.3112691076387));
#35650=CARTESIAN_POINT('Ctrl Pts',(-92.6544268381924,70.9563053279576,-23.3623805656793));
#35651=CARTESIAN_POINT('Ctrl Pts',(-92.6563186086192,71.0103984424637,-23.4165837314664));
#35652=CARTESIAN_POINT('Ctrl Pts',(-92.6591777489668,71.0921524460233,-23.4985040617925));
#35653=CARTESIAN_POINT('Ctrl Pts',(-92.6622895898288,71.1669503514072,-23.5876383924577));
#35654=CARTESIAN_POINT('Ctrl Pts',(-92.6655991291031,71.2340031147584,-23.6824256374548));
#35655=CARTESIAN_POINT('Ctrl Pts',(-92.6689071460005,71.3010250340648,-23.777169280639));
#35656=CARTESIAN_POINT('Ctrl Pts',(-92.6724126411031,71.3603085016988,-23.8775592689289));
#35657=CARTESIAN_POINT('Ctrl Pts',(-92.6760602643795,71.4111119922548,-23.9820169134165));
#35658=CARTESIAN_POINT('Ctrl Pts',(-92.6796151661319,71.4606240728405,-24.0838192749287));
#35659=CARTESIAN_POINT('Ctrl Pts',(-92.6833050276183,71.5020816720031,-24.1894839372949));
#35660=CARTESIAN_POINT('Ctrl Pts',(-92.6870787487823,71.5348463938523,-24.2975496622913));
#35661=CARTESIAN_POINT('Ctrl Pts',(-92.6906705336251,71.5660314831053,-24.4004053890914));
#35662=CARTESIAN_POINT('Ctrl Pts',(-92.694338263294,71.5893418064724,-24.5054354565866));
#35663=CARTESIAN_POINT('Ctrl Pts',(-92.698038413374,71.6042707353774,-24.6113939203873));
#35664=CARTESIAN_POINT('Ctrl Pts',(-92.7011915102561,71.6169924785949,-24.701686825979));
#35665=CARTESIAN_POINT('Ctrl Pts',(-92.7043681497131,71.6236285852433,-24.7926538712553));
#35666=CARTESIAN_POINT('Ctrl Pts',(-92.7075419159454,71.6238917920624,-24.8835386449428));
#35667=CARTESIAN_POINT('',(-92.799574486947,71.7389593428279,-27.5190066584237));
#35668=CARTESIAN_POINT('',(-92.7927262930867,71.7303971431538,-27.3229000445092));
#35669=CARTESIAN_POINT('',(-92.799574486947,50.9013478902835,-27.5190066584238));
#35670=CARTESIAN_POINT('Origin',(-91.404,53.0637405474592,-27.5102817842482));
#35671=CARTESIAN_POINT('',(-93.0494221937018,53.0637405474592,-27.7602817842482));
#35672=CARTESIAN_POINT('Origin',(-93.0494221937018,53.0637405474592,-27.5102817842482));
#35673=CARTESIAN_POINT('',(-91.404,53.0637405474592,-27.7602817842482));
#35674=CARTESIAN_POINT('Origin',(-93.0083113165802,53.1151410024926,-26.3330178100557));
#35675=CARTESIAN_POINT('Ctrl Pts',(-92.9573957913908,53.4287998685475,-24.880443335474));
#35676=CARTESIAN_POINT('Ctrl Pts',(-92.9493583862632,53.428793393859,-24.8807237574482));
#35677=CARTESIAN_POINT('Ctrl Pts',(-92.9417228529633,53.4283817085917,-24.8809825126047));
#35678=CARTESIAN_POINT('Ctrl Pts',(-92.9344075753601,53.4276712281044,-24.8812225017228));
#35679=CARTESIAN_POINT('Ctrl Pts',(-92.9266887188656,53.4269215508917,-24.8814757308773));
#35680=CARTESIAN_POINT('Ctrl Pts',(-92.9193257589883,53.425838763671,-24.8817080888706));
#35681=CARTESIAN_POINT('Ctrl Pts',(-92.912212936823,53.4244873410277,-24.8819232804884));
#35682=CARTESIAN_POINT('Ctrl Pts',(-92.9048012283294,53.4230791305522,-24.8821475146255));
#35683=CARTESIAN_POINT('Ctrl Pts',(-92.8976604387324,53.4213788360342,-24.8823531336165));
#35684=CARTESIAN_POINT('Ctrl Pts',(-92.8906711436662,53.4194023302067,-24.8825442742444));
#35685=CARTESIAN_POINT('Ctrl Pts',(-92.8835646076421,53.4173926697572,-24.8827386211341));
#35686=CARTESIAN_POINT('Ctrl Pts',(-92.8766139863917,53.4150971157279,-24.8829180261717));
#35687=CARTESIAN_POINT('Ctrl Pts',(-92.8697045403876,53.412480636995,-24.8830863978401));
#35688=CARTESIAN_POINT('Ctrl Pts',(-92.8629171473422,53.4099103774482,-24.8832517952816));
#35689=CARTESIAN_POINT('Ctrl Pts',(-92.8561687977773,53.4070301412707,-24.8834065722506));
#35690=CARTESIAN_POINT('Ctrl Pts',(-92.8493711784627,53.4037622429051,-24.8835536287058));
#35691=CARTESIAN_POINT('Ctrl Pts',(-92.8430076494089,53.4007030297849,-24.8836912942594));
#35692=CARTESIAN_POINT('Ctrl Pts',(-92.83660043827,53.3973037396702,-24.8838222132889));
#35693=CARTESIAN_POINT('Ctrl Pts',(-92.8301032550885,53.3934661258019,-24.8839477417516));
#35694=CARTESIAN_POINT('Ctrl Pts',(-92.8237267371099,53.389699783813,-24.884070938909));
#35695=CARTESIAN_POINT('Ctrl Pts',(-92.8172626819839,53.3855112643952,-24.8841889774396));
#35696=CARTESIAN_POINT('Ctrl Pts',(-92.8107035685789,53.3807751712108,-24.884301728634));
#35697=CARTESIAN_POINT('Ctrl Pts',(-92.8066701487817,53.3778627879614,-24.8843710631419));
#35698=CARTESIAN_POINT('Ctrl Pts',(-92.8026002088716,53.3747355637563,-24.8844386189773));
#35699=CARTESIAN_POINT('Ctrl Pts',(-92.7986772472947,53.3715202525123,-24.8845017304532));
#35700=CARTESIAN_POINT('Ctrl Pts',(-92.7946690532644,53.3682350836212,-24.8845662131241));
#35701=CARTESIAN_POINT('Ctrl Pts',(-92.7908147926135,53.364858200104,-24.8846260366099));
#35702=CARTESIAN_POINT('Ctrl Pts',(-92.7872731278231,53.3615671388959,-24.8846798387987));
#35703=CARTESIAN_POINT('Ctrl Pts',(-92.7850305412527,53.3594832348268,-24.8847139064119));
#35704=CARTESIAN_POINT('Ctrl Pts',(-92.7829124576219,53.357434620541,-24.8847455930277));
#35705=CARTESIAN_POINT('Ctrl Pts',(-92.7809511672221,53.3554734730066,-24.8847748707437));
#35706=CARTESIAN_POINT('Ctrl Pts',(-92.7799926754216,53.354515051025,-24.8847891789006));
#35707=CARTESIAN_POINT('Ctrl Pts',(-92.7790715379505,53.3535775930327,-24.8848029154096));
#35708=CARTESIAN_POINT('Ctrl Pts',(-92.7781909827868,53.3526676040542,-24.8848160981159));
#35709=CARTESIAN_POINT('Ctrl Pts',(-92.7756982775357,53.3500915765676,-24.8848534161655));
#35710=CARTESIAN_POINT('Ctrl Pts',(-92.7735271306197,53.3477391284987,-24.88488621042));
#35711=CARTESIAN_POINT('Ctrl Pts',(-92.7714455674106,53.3454031157468,-24.8849166553162));
#35712=CARTESIAN_POINT('Ctrl Pts',(-92.7693395629688,53.3430396740747,-24.8849474576893));
#35713=CARTESIAN_POINT('Ctrl Pts',(-92.7673253290281,53.340692562736,-24.8849758527399));
#35714=CARTESIAN_POINT('Ctrl Pts',(-92.7652011950478,53.3381114967596,-24.88500255505));
#35715=CARTESIAN_POINT('Ctrl Pts',(-92.763261459479,53.3357544959648,-24.8850269393032));
#35716=CARTESIAN_POINT('Ctrl Pts',(-92.7612297709335,53.3332022989453,-24.8850499249666));
#35717=CARTESIAN_POINT('Ctrl Pts',(-92.7589859138437,53.3302386623527,-24.8850707181093));
#35718=CARTESIAN_POINT('Ctrl Pts',(-92.7580162200945,53.3289579123922,-24.885079703967));
#35719=CARTESIAN_POINT('Ctrl Pts',(-92.7570073776231,53.3275999833962,-24.885088261222));
#35720=CARTESIAN_POINT('Ctrl Pts',(-92.7559523156989,53.3261456977312,-24.8850962196059));
#35721=CARTESIAN_POINT('Ctrl Pts',(-92.7525005566694,53.3213878313346,-24.8851222563938));
#35722=CARTESIAN_POINT('Ctrl Pts',(-92.7486417968985,53.315721292722,-24.885138876138));
#35723=CARTESIAN_POINT('Ctrl Pts',(-92.7446092526797,53.3090912861717,-24.8851384865075));
#35724=CARTESIAN_POINT('Ctrl Pts',(-92.7407400129015,53.3027297725261,-24.8851381126557));
#35725=CARTESIAN_POINT('Ctrl Pts',(-92.7367112250966,53.2954798113616,-24.8851220569959));
#35726=CARTESIAN_POINT('Ctrl Pts',(-92.7327712886565,53.2873143115859,-24.8850818773692));
#35727=CARTESIAN_POINT('Ctrl Pts',(-92.7290978094936,53.2797010432661,-24.8850444150843));
#35728=CARTESIAN_POINT('Ctrl Pts',(-92.7255020580437,53.2712912235804,-24.8849859566913));
#35729=CARTESIAN_POINT('Ctrl Pts',(-92.7222162458715,53.262095872327,-24.8848984575598));
#35730=CARTESIAN_POINT('Ctrl Pts',(-92.7190272100557,53.2531713498804,-24.8848135355223));
#35731=CARTESIAN_POINT('Ctrl Pts',(-92.7161303739463,53.2435063713233,-24.8847012419418));
#35732=CARTESIAN_POINT('Ctrl Pts',(-92.7137632671471,53.2331517242916,-24.8845533287547));
#35733=CARTESIAN_POINT('Ctrl Pts',(-92.7114640208461,53.2230939255079,-24.8844096559605));
#35734=CARTESIAN_POINT('Ctrl Pts',(-92.7096648101363,53.2123851756813,-24.8842323600966));
#35735=CARTESIAN_POINT('Ctrl Pts',(-92.7086039344166,53.2011165340404,-24.8840132639353));
#35736=CARTESIAN_POINT('Ctrl Pts',(-92.7079243107462,53.1938975587632,-24.8838729054235));
#35737=CARTESIAN_POINT('Ctrl Pts',(-92.7075481074746,53.1864497226026,-24.8837153800879));
#35738=CARTESIAN_POINT('Ctrl Pts',(-92.7075419090659,53.1788075708372,-24.8835384479306));
#35739=CARTESIAN_POINT('Origin',(-93.0494221937018,53.0637405474592,-27.5102817842482));
#35740=CARTESIAN_POINT('Origin',(-93.0494221937018,50.9013478902835,-27.5102817842482));
#35741=CARTESIAN_POINT('Origin',(-93.0494221937018,53.0637405474592,-27.5102817842482));
#35742=CARTESIAN_POINT('',(-93.0494221937018,52.9091642303556,-27.7602817842482));
#35743=CARTESIAN_POINT('Ctrl Pts',(-92.799574486947,52.9091642303556,-27.5190066584238));
#35744=CARTESIAN_POINT('Ctrl Pts',(-92.8013061460548,52.9091642303556,-27.5685948872345));
#35745=CARTESIAN_POINT('Ctrl Pts',(-92.8199945286883,52.9091642303556,-27.6248427569347));
#35746=CARTESIAN_POINT('Ctrl Pts',(-92.8562630746638,52.9091642303556,-27.6690785513233));
#35747=CARTESIAN_POINT('Ctrl Pts',(-92.8804421053141,52.9091642303556,-27.6985690809158));
#35748=CARTESIAN_POINT('Ctrl Pts',(-92.9124345418943,52.9091642303556,-27.7227209103697));
#35749=CARTESIAN_POINT('Ctrl Pts',(-92.9464098214857,52.9091642303556,-27.7381490862028));
#35750=CARTESIAN_POINT('Ctrl Pts',(-92.9803851010772,52.9091642303556,-27.753577262036));
#35751=CARTESIAN_POINT('Ctrl Pts',(-93.0163432236799,52.9091642303556,-27.7602817842482));
#35752=CARTESIAN_POINT('Ctrl Pts',(-93.0494221937018,52.9091642303556,-27.7602817842482));
#35753=CARTESIAN_POINT('',(-93.0494221937018,50.9013478902835,-27.7602817842482));
#35754=CARTESIAN_POINT('Origin',(-91.8066135338206,52.9027412397214,-27.7378360604352));
#35755=CARTESIAN_POINT('Ctrl Pts',(-91.7917603763966,51.9181989150366,-27.2777315714116));
#35756=CARTESIAN_POINT('Ctrl Pts',(-91.8045808716497,51.9181911489753,-27.277954765952));
#35757=CARTESIAN_POINT('Ctrl Pts',(-91.8175983003215,51.9184147147954,-27.2783870739538));
#35758=CARTESIAN_POINT('Ctrl Pts',(-91.8310723915916,51.9189172965633,-27.2790599811736));
#35759=CARTESIAN_POINT('Ctrl Pts',(-91.8441402805579,51.9194047270406,-27.2797126023157));
#35760=CARTESIAN_POINT('Ctrl Pts',(-91.8576373060024,51.9201542729461,-27.2805917466986));
#35761=CARTESIAN_POINT('Ctrl Pts',(-91.8718062845241,51.9212498197829,-27.2817507560745));
#35762=CARTESIAN_POINT('Ctrl Pts',(-91.8851063958877,51.9222781857241,-27.2828386929182));
#35763=CARTESIAN_POINT('Ctrl Pts',(-91.8989981979515,51.9236112265929,-27.2841735051041));
#35764=CARTESIAN_POINT('Ctrl Pts',(-91.9136932242226,51.9253578595394,-27.2858177402211));
#35765=CARTESIAN_POINT('Ctrl Pts',(-91.9228847987878,51.926450358911,-27.2868461908957));
#35766=CARTESIAN_POINT('Ctrl Pts',(-91.9323908390364,51.9277054487614,-27.2879960558762));
#35767=CARTESIAN_POINT('Ctrl Pts',(-91.9422666291119,51.9291591626448,-27.2892859085892));
#35768=CARTESIAN_POINT('Ctrl Pts',(-91.9543393880736,51.9309362698108,-27.2908627020186));
#35769=CARTESIAN_POINT('Ctrl Pts',(-91.9669208671888,51.9330097871711,-27.2926000939413));
#35770=CARTESIAN_POINT('Ctrl Pts',(-91.9797411181782,51.9353734967794,-27.2944795385044));
#35771=CARTESIAN_POINT('Ctrl Pts',(-91.9924194707379,51.9377110441323,-27.2963381808045));
#35772=CARTESIAN_POINT('Ctrl Pts',(-92.0053317329689,51.9403326778861,-27.2983355080338));
#35773=CARTESIAN_POINT('Ctrl Pts',(-92.0181896250516,51.943202730593,-27.3004276776628));
#35774=CARTESIAN_POINT('Ctrl Pts',(-92.0309533941224,51.9460517737903,-27.3025045320826));
#35775=CARTESIAN_POINT('Ctrl Pts',(-92.0436633657732,51.9491459275287,-27.3046744438195));
#35776=CARTESIAN_POINT('Ctrl Pts',(-92.0560296369632,51.9524031371926,-27.3068740931931));
#35777=CARTESIAN_POINT('Ctrl Pts',(-92.06894405732,51.955804726414,-27.3091712445503));
#35778=CARTESIAN_POINT('Ctrl Pts',(-92.0814834062262,51.9593844403708,-27.3115004121677));
#35779=CARTESIAN_POINT('Ctrl Pts',(-92.0933122416956,51.9629915434825,-27.313773230935));
#35780=CARTESIAN_POINT('Ctrl Pts',(-92.1043875121563,51.9663688533323,-27.3159012580447));
#35781=CARTESIAN_POINT('Ctrl Pts',(-92.1148397094187,51.969769035312,-27.317979361202));
#35782=CARTESIAN_POINT('Ctrl Pts',(-92.1243922715435,51.9730273312763,-27.3199284246516));
#35783=CARTESIAN_POINT('Ctrl Pts',(-92.1321740154319,51.975681616522,-27.3215161780091));
#35784=CARTESIAN_POINT('Ctrl Pts',(-92.1394034946099,51.9782510910354,-27.3230267028016));
#35785=CARTESIAN_POINT('Ctrl Pts',(-92.1465215577284,51.9808682374134,-27.3245426602597));
#35786=CARTESIAN_POINT('Ctrl Pts',(-92.1536342008326,51.983483390978,-27.3260574633995));
#35787=CARTESIAN_POINT('Ctrl Pts',(-92.1606357083192,51.9861461700952,-27.3275779366452));
#35788=CARTESIAN_POINT('Ctrl Pts',(-92.1679701575184,51.9890372377308,-27.3291998153605));
#35789=CARTESIAN_POINT('Ctrl Pts',(-92.1697104644383,51.98972322585,-27.3295846522685));
#35790=CARTESIAN_POINT('Ctrl Pts',(-92.1714695315787,51.9904222877034,-27.3299752499005));
#35791=CARTESIAN_POINT('Ctrl Pts',(-92.1732533184859,51.9911372673606,-27.3303729817545));
#35792=CARTESIAN_POINT('Ctrl Pts',(-92.1802687191424,51.993949188861,-27.3319372091287));
#35793=CARTESIAN_POINT('Ctrl Pts',(-92.1876666408055,51.9970035302025,-27.3336110957908));
#35794=CARTESIAN_POINT('Ctrl Pts',(-92.1958059816102,52.000499684349,-27.3354837887674));
#35795=CARTESIAN_POINT('Ctrl Pts',(-92.2058909179687,52.0048315452347,-27.3378041228019));
#35796=CARTESIAN_POINT('Ctrl Pts',(-92.2170695472425,52.0098330233974,-27.340402411557));
#35797=CARTESIAN_POINT('Ctrl Pts',(-92.2289586578186,52.0154564377615,-27.3432156280677));
#35798=CARTESIAN_POINT('Ctrl Pts',(-92.2399964140435,52.02067717118,-27.3458273960259));
#35799=CARTESIAN_POINT('Ctrl Pts',(-92.2516459768534,52.0264345018829,-27.3486242999352));
#35800=CARTESIAN_POINT('Ctrl Pts',(-92.2635916005635,52.0326485050592,-27.3515436138606));
#35801=CARTESIAN_POINT('Ctrl Pts',(-92.2740690646946,52.0380987851761,-27.3541041337366));
#35802=CARTESIAN_POINT('Ctrl Pts',(-92.2847738549132,52.0438999614382,-27.3567585613731));
#35803=CARTESIAN_POINT('Ctrl Pts',(-92.2954924287292,52.0499655829583,-27.3594576479153));
#35804=CARTESIAN_POINT('Ctrl Pts',(-92.3064439391597,52.0561630228868,-27.3622153911495));
#35805=CARTESIAN_POINT('Ctrl Pts',(-92.3174234524762,52.062646011642,-27.3650242551112));
#35806=CARTESIAN_POINT('Ctrl Pts',(-92.3281258618972,52.0692336326532,-27.3678012753627));
#35807=CARTESIAN_POINT('Ctrl Pts',(-92.3389781047415,52.0759134801685,-27.3706171738177));
#35808=CARTESIAN_POINT('Ctrl Pts',(-92.3495449248518,52.0827006802827,-27.3734000752708));
#35809=CARTESIAN_POINT('Ctrl Pts',(-92.3595252254865,52.0893551504631,-27.3760602372498));
#35810=CARTESIAN_POINT('Ctrl Pts',(-92.3702132010965,52.0964814703596,-27.3789090238137));
#35811=CARTESIAN_POINT('Ctrl Pts',(-92.3802281143634,52.1034550633937,-27.3816167735729));
#35812=CARTESIAN_POINT('Ctrl Pts',(-92.3892276545731,52.1099270585992,-27.384073854554));
#35813=CARTESIAN_POINT('Ctrl Pts',(-92.3908574133738,52.1110990952697,-27.3845188161031));
#35814=CARTESIAN_POINT('Ctrl Pts',(-92.3924539477881,52.1122545651084,-27.3849555645312));
#35815=CARTESIAN_POINT('Ctrl Pts',(-92.3940153200854,52.1133912566943,-27.3853834602996));
#35816=CARTESIAN_POINT('Ctrl Pts',(-92.4015760126201,52.1188955016476,-27.3874554762736));
#35817=CARTESIAN_POINT('Ctrl Pts',(-92.4083241213296,52.1239618746968,-27.3893285842786));
#35818=CARTESIAN_POINT('Ctrl Pts',(-92.4146542181773,52.1288211492951,-27.3910991156039));
#35819=CARTESIAN_POINT('Ctrl Pts',(-92.421218785136,52.1338604139759,-27.3929352283391));
#35820=CARTESIAN_POINT('Ctrl Pts',(-92.4273339078794,52.1386775807288,-27.3946612008072));
#35821=CARTESIAN_POINT('Ctrl Pts',(-92.4334194018246,52.1435832769269,-27.3963870967743));
#35822=CARTESIAN_POINT('Ctrl Pts',(-92.4393447436817,52.1483598698022,-27.3980675722964));
#35823=CARTESIAN_POINT('Ctrl Pts',(-92.4452422045215,52.1532205689616,-27.3997480935567));
#35824=CARTESIAN_POINT('Ctrl Pts',(-92.4514786735023,52.1584949606008,-27.4015305896146));
#35825=CARTESIAN_POINT('Ctrl Pts',(-92.4540423651602,52.1606631608897,-27.4022633392343));
#35826=CARTESIAN_POINT('Ctrl Pts',(-92.4566630794402,52.1629017720265,-27.4030133158291));
#35827=CARTESIAN_POINT('Ctrl Pts',(-92.4593650129594,52.1652359757897,-27.4037875437555));
#35828=CARTESIAN_POINT('Ctrl Pts',(-92.4693785056511,52.1738866447117,-27.4066568688621));
#35829=CARTESIAN_POINT('Ctrl Pts',(-92.4804545868928,52.1838095501796,-27.4098675814605));
#35830=CARTESIAN_POINT('Ctrl Pts',(-92.4921197947846,52.1948406160192,-27.4133007389569));
#35831=CARTESIAN_POINT('Ctrl Pts',(-92.5023317023878,52.2044973856339,-27.4163061793628));
#35832=CARTESIAN_POINT('Ctrl Pts',(-92.5129942103335,52.215003715621,-27.419481788974));
#35833=CARTESIAN_POINT('Ctrl Pts',(-92.523799454291,52.2262104598474,-27.4227438586511));
#35834=CARTESIAN_POINT('Ctrl Pts',(-92.5306881283439,52.2333551026222,-27.4248235280072));
#35835=CARTESIAN_POINT('Ctrl Pts',(-92.5376350465372,52.2407836015464,-27.4269382661448));
#35836=CARTESIAN_POINT('Ctrl Pts',(-92.5445652098583,52.2484470483045,-27.429066276101));
#35837=CARTESIAN_POINT('Ctrl Pts',(-92.5546492399752,52.2595980738038,-27.4321627278717));
#35838=CARTESIAN_POINT('Ctrl Pts',(-92.5646962399182,52.2712486383572,-27.4352870322115));
#35839=CARTESIAN_POINT('Ctrl Pts',(-92.574500754211,52.2831871867163,-27.4383745560336));
#35840=CARTESIAN_POINT('Ctrl Pts',(-92.584438407476,52.295287852852,-27.4415040064353));
#35841=CARTESIAN_POINT('Ctrl Pts',(-92.5941263981866,52.3076838449573,-27.4445954387628));
#35842=CARTESIAN_POINT('Ctrl Pts',(-92.603385928811,52.3201144082495,-27.4475873167654));
#35843=CARTESIAN_POINT('Ctrl Pts',(-92.6082464326605,52.3266394474964,-27.4491578104696));
#35844=CARTESIAN_POINT('Ctrl Pts',(-92.6129895162262,52.3331733907798,-27.4507009913461));
#35845=CARTESIAN_POINT('Ctrl Pts',(-92.6175937589031,52.339675039216,-27.452208886884));
#35846=CARTESIAN_POINT('Ctrl Pts',(-92.6302712124624,52.3575768640967,-27.456360769614));
#35847=CARTESIAN_POINT('Ctrl Pts',(-92.6419820465527,52.3753461326121,-27.4602490385041));
#35848=CARTESIAN_POINT('Ctrl Pts',(-92.6528641404073,52.3929722237371,-27.4639091324076));
#35849=CARTESIAN_POINT('Ctrl Pts',(-92.6641852061982,52.411309332379,-27.467716870554));
#35850=CARTESIAN_POINT('Ctrl Pts',(-92.6746098444161,52.4294923091929,-27.4712778937486));
#35851=CARTESIAN_POINT('Ctrl Pts',(-92.6842681244615,52.4475623678991,-27.4746293334553));
#35852=CARTESIAN_POINT('Ctrl Pts',(-92.694293203534,52.4663186854344,-27.4781080530521));
#35853=CARTESIAN_POINT('Ctrl Pts',(-92.7034931864041,52.4849541639068,-27.4813612229189));
#35854=CARTESIAN_POINT('Ctrl Pts',(-92.7119783942812,52.5035580750391,-27.4844235767214));
#35855=CARTESIAN_POINT('Ctrl Pts',(-92.7171882734793,52.5149807921976,-27.4863038480835));
#35856=CARTESIAN_POINT('Ctrl Pts',(-92.7221279680931,52.5263923879775,-27.4881120341404));
#35857=CARTESIAN_POINT('Ctrl Pts',(-92.7268153951493,52.5378192168312,-27.4898543565017));
#35858=CARTESIAN_POINT('Ctrl Pts',(-92.7300148755531,52.545618786735,-27.4910436072751));
#35859=CARTESIAN_POINT('Ctrl Pts',(-92.7330946748102,52.5534211240967,-27.4921998514857));
#35860=CARTESIAN_POINT('Ctrl Pts',(-92.7360541969665,52.5612211723573,-27.4933223122701));
#35861=CARTESIAN_POINT('Ctrl Pts',(-92.7476845826923,52.5918739484335,-27.4977333797314));
#35862=CARTESIAN_POINT('Ctrl Pts',(-92.757458534779,52.6224873817785,-27.5016213624585));
#35863=CARTESIAN_POINT('Ctrl Pts',(-92.7655861218935,52.6527522896017,-27.5049434183655));
#35864=CARTESIAN_POINT('Ctrl Pts',(-92.773700702138,52.6829687634045,-27.508260157867));
#35865=CARTESIAN_POINT('Ctrl Pts',(-92.7801741885888,52.7128379399925,-27.5110128319349));
#35866=CARTESIAN_POINT('Ctrl Pts',(-92.7852051651279,52.7421018000308,-27.5131755776968));
#35867=CARTESIAN_POINT('Ctrl Pts',(-92.7903025930788,52.7717521903572,-27.5153668899821));
#35868=CARTESIAN_POINT('Ctrl Pts',(-92.7939191808578,52.8007811891037,-27.5169526088767));
#35869=CARTESIAN_POINT('Ctrl Pts',(-92.7962504254126,52.8289706207094,-27.5179225720232));
#35870=CARTESIAN_POINT('Ctrl Pts',(-92.7985319526565,52.8565588701137,-27.5188718492406));
#35871=CARTESIAN_POINT('Ctrl Pts',(-92.7995823375853,52.8833432897054,-27.5192314712921));
#35872=CARTESIAN_POINT('Ctrl Pts',(-92.799574486947,52.9091642303556,-27.5190066584238));
#35873=CARTESIAN_POINT('Origin',(-93.0534326966558,57.4564726792019,-27.62510603896));
#35874=CARTESIAN_POINT('Ctrl Pts',(-92.7075412546279,57.3363919002317,-24.883538710225));
#35875=CARTESIAN_POINT('Ctrl Pts',(-92.7075504765593,57.325008477897,-24.8838022399534));
#35876=CARTESIAN_POINT('Ctrl Pts',(-92.7083400292562,57.3139334185677,-24.8840334870564));
#35877=CARTESIAN_POINT('Ctrl Pts',(-92.7097636729555,57.3033246458858,-24.8842317397963));
#35878=CARTESIAN_POINT('Ctrl Pts',(-92.7112180090806,57.2924871579931,-24.8844342666796));
#35879=CARTESIAN_POINT('Ctrl Pts',(-92.7133331197143,57.2821367611219,-24.8846023734002));
#35880=CARTESIAN_POINT('Ctrl Pts',(-92.7159188299021,57.272397267735,-24.8847384429554));
#35881=CARTESIAN_POINT('Ctrl Pts',(-92.7186473554157,57.262119837449,-24.8848820279768));
#35882=CARTESIAN_POINT('Ctrl Pts',(-92.7218987495916,57.2525229970798,-24.8849899645034));
#35883=CARTESIAN_POINT('Ctrl Pts',(-92.7254281672364,57.2436959952869,-24.8850682546285));
#35884=CARTESIAN_POINT('Ctrl Pts',(-92.7283221298604,57.2364582535851,-24.8851324489854));
#35885=CARTESIAN_POINT('Ctrl Pts',(-92.7314023114049,57.229736796738,-24.8851767925146));
#35886=CARTESIAN_POINT('Ctrl Pts',(-92.734532367392,57.2235548401103,-24.8852057763133));
#35887=CARTESIAN_POINT('Ctrl Pts',(-92.7374324417656,57.2178271042267,-24.8852326305204));
#35888=CARTESIAN_POINT('Ctrl Pts',(-92.740346219151,57.2126089533576,-24.8852452876695));
#35889=CARTESIAN_POINT('Ctrl Pts',(-92.743268152327,57.2077438304333,-24.8852489973455));
#35890=CARTESIAN_POINT('Ctrl Pts',(-92.7464019946839,57.202525871167,-24.8852529760606));
#35891=CARTESIAN_POINT('Ctrl Pts',(-92.7495456878159,57.1977135172144,-24.8852466672365));
#35892=CARTESIAN_POINT('Ctrl Pts',(-92.7527487565015,57.1931349558044,-24.8852336474123));
#35893=CARTESIAN_POINT('Ctrl Pts',(-92.7560150929491,57.1884659575783,-24.8852203704175));
#35894=CARTESIAN_POINT('Ctrl Pts',(-92.7593437661199,57.1840397242213,-24.8852001094905));
#35895=CARTESIAN_POINT('Ctrl Pts',(-92.76283470116,57.1797015298711,-24.8851738024095));
#35896=CARTESIAN_POINT('Ctrl Pts',(-92.7662575609529,57.1754479328135,-24.8851480083317));
#35897=CARTESIAN_POINT('Ctrl Pts',(-92.7698368203251,57.1712785899083,-24.885116404282));
#35898=CARTESIAN_POINT('Ctrl Pts',(-92.7737041039799,57.1670788480375,-24.8850772049998));
#35899=CARTESIAN_POINT('Ctrl Pts',(-92.7759596556599,57.1646293936717,-24.8850543424392));
#35900=CARTESIAN_POINT('Ctrl Pts',(-92.7783138459401,57.1621701935862,-24.8850288471273));
#35901=CARTESIAN_POINT('Ctrl Pts',(-92.7807982985185,57.159684660422,-24.8849999035326));
#35902=CARTESIAN_POINT('Ctrl Pts',(-92.7862504758568,57.1542301117176,-24.8849363862762));
#35903=CARTESIAN_POINT('Ctrl Pts',(-92.7923280368916,57.1486590842048,-24.8848558790122));
#35904=CARTESIAN_POINT('Ctrl Pts',(-92.7989954265182,57.1431854801693,-24.8847525657477));
#35905=CARTESIAN_POINT('Ctrl Pts',(-92.805419013293,57.1379120264698,-24.8846530302838));
#35906=CARTESIAN_POINT('Ctrl Pts',(-92.8123900350039,57.1327299543107,-24.8845322862221));
#35907=CARTESIAN_POINT('Ctrl Pts',(-92.819833597976,57.1278123233902,-24.8843874333047));
```
