## Supplementary Material 4 for "De novo Powered Air-Purifying Respirator Design and Fabrication for Pandemic Response": Bottom.step (part 4 of 6)

```
#35908=CARTESIAN_POINT('Ctrl Pts',(-92.8271214170244,57.1229975855516,-24.8842456111887));
#35909=CARTESIAN_POINT('Ctrl Pts',(-92.8348618164139,57.1184371326989,-24.8840806576149));
#35910=CARTESIAN_POINT('Ctrl Pts',(-92.8429456600516,57.1142627455647,-24.8838925449839));
#35911=CARTESIAN_POINT('Ctrl Pts',(-92.8509458029922,57.1101315803345,-24.8837063800846));
#35912=CARTESIAN_POINT('Ctrl Pts',(-92.8592816684413,57.1063791223316,-24.8834975298313));
#35913=CARTESIAN_POINT('Ctrl Pts',(-92.8678167499883,57.1030923703473,-24.883268818786));
#35914=CARTESIAN_POINT('Ctrl Pts',(-92.8763665893697,57.0997999353077,-24.8830397122811));
#35915=CARTESIAN_POINT('Ctrl Pts',(-92.8851155230928,57.0969751972445,-24.8827906880227));
#35916=CARTESIAN_POINT('Ctrl Pts',(-92.8939062916443,57.0946570323762,-24.8825274060191));
#35917=CARTESIAN_POINT('Ctrl Pts',(-92.9027640035202,57.0923212142547,-24.8822621190744));
#35918=CARTESIAN_POINT('Ctrl Pts',(-92.9116632844635,57.090499781704,-24.8819823850668));
#35919=CARTESIAN_POINT('Ctrl Pts',(-92.9204360145761,57.0891797116444,-24.8816965521834));
#35920=CARTESIAN_POINT('Ctrl Pts',(-92.9294497814445,57.0878233717576,-24.8814028658461));
#35921=CARTESIAN_POINT('Ctrl Pts',(-92.9383290169519,57.0869961416887,-24.8811027813276));
#35922=CARTESIAN_POINT('Ctrl Pts',(-92.9468980239424,57.0866288741514,-24.8808075235426));
#35923=CARTESIAN_POINT('Ctrl Pts',(-92.950454429544,57.0864764466498,-24.8806849823378));
#35924=CARTESIAN_POINT('Ctrl Pts',(-92.9539575569823,57.086402625789,-24.880563294162));
#35925=CARTESIAN_POINT('Ctrl Pts',(-92.9573957062717,57.0864000171987,-24.8804433384442));
#35926=CARTESIAN_POINT('Origin',(-93.0494221937018,57.4514593428278,-27.5102817842482));
#35927=CARTESIAN_POINT('Origin',(-91.404,57.4514593428278,-27.5102817842482));
#35928=CARTESIAN_POINT('',(-93.0494221937018,57.4514593428278,-27.7602817842482));
#35929=CARTESIAN_POINT('',(-91.404,57.4514593428278,-27.7602817842482));
#35930=CARTESIAN_POINT('Origin',(-93.0494221937018,57.4514593428278,-27.5102817842482));
#35931=CARTESIAN_POINT('Origin',(-88.5278509500009,52.9122961438483,-27.464219886512));
#35932=CARTESIAN_POINT('Ctrl Pts',(-87.5337537227321,52.9175897438779,-27.2777315320197));
#35933=CARTESIAN_POINT('Ctrl Pts',(-87.5334158492731,52.3617647387799,-27.2874069534727));
#35934=CARTESIAN_POINT('Ctrl Pts',(-87.9861019151479,51.9178663728528,-27.2872540765369));
#35935=CARTESIAN_POINT('Ctrl Pts',(-88.5331445661206,51.9181989163696,-27.2777315325988));
#35936=CARTESIAN_POINT('Origin',(-93.0494221937018,50.9013478902835,-27.5102817842482));
#35937=CARTESIAN_POINT('',(-93.0494221937018,67.3512405474592,-27.7602817842482));
#35938=CARTESIAN_POINT('Origin',(-93.0494221937018,67.3512405474592,-27.5102817842482));
#35939=CARTESIAN_POINT('Origin',(-93.0494221937018,57.4514593428278,-27.5102817842482));
#35940=CARTESIAN_POINT('',(-93.0494221937018,50.9013478902835,-27.7602817842482));
#35941=CARTESIAN_POINT('Origin',(-91.404,67.3512405474592,-27.5102817842482));
#35942=CARTESIAN_POINT('Origin',(-93.0494221937018,67.3512405474592,-27.5102817842482));
#35943=CARTESIAN_POINT('',(-91.404,67.3512405474592,-27.7602817842482));
#35944=CARTESIAN_POINT('Origin',(-88.5182960798129,71.8999545319014,-27.7378360437823));
#35945=CARTESIAN_POINT('Ctrl Pts',(-88.5331445661206,72.8844968723473,-27.2777315323142));
#35946=CARTESIAN_POINT('Ctrl Pts',(-87.9773415594255,72.8848347321557,-27.2874065708435));
#35947=CARTESIAN_POINT('Ctrl Pts',(-87.533421209888,72.4321325122739,-27.2872537951155));
#35948=CARTESIAN_POINT('Ctrl Pts',(-87.5337537390915,71.8851060371584,-27.2777315325991));
#35949=CARTESIAN_POINT('Origin',(-93.019169425274,67.3890654630737,-26.6439487765143));
#35950=CARTESIAN_POINT('Ctrl Pts',(-92.9573957913918,67.7162998685438,-24.8804433354739));
#35951=CARTESIAN_POINT('Ctrl Pts',(-92.949358461887,67.7162933936079,-24.8807237548229));
#35952=CARTESIAN_POINT('Ctrl Pts',(-92.941722981256,67.7158816963196,-24.8809825087429));
#35953=CARTESIAN_POINT('Ctrl Pts',(-92.9344077266273,67.7151711878234,-24.8812224979877));
#35954=CARTESIAN_POINT('Ctrl Pts',(-92.9266889190023,67.7144214834486,-24.881475726468));
#35955=CARTESIAN_POINT('Ctrl Pts',(-92.9193259727957,67.7133386533505,-24.8817080854338));
#35956=CARTESIAN_POINT('Ctrl Pts',(-92.9122131281959,67.7119871659417,-24.8819232793944));
#35957=CARTESIAN_POINT('Ctrl Pts',(-92.9048014181186,67.7105788921201,-24.8821475153136));
#35958=CARTESIAN_POINT('Ctrl Pts',(-92.8976605862503,67.7088785121908,-24.8823531376806));
#35959=CARTESIAN_POINT('Ctrl Pts',(-92.8906712126792,67.7069018918721,-24.882544282767));
#35960=CARTESIAN_POINT('Ctrl Pts',(-92.8835646046788,67.7048921172295,-24.8827386339754));
#35961=CARTESIAN_POINT('Ctrl Pts',(-92.8766138737206,67.702596419572,-24.8829180444818));
#35962=CARTESIAN_POINT('Ctrl Pts',(-92.8697042883734,67.6999797610564,-24.8830864220989));
#35963=CARTESIAN_POINT('Ctrl Pts',(-92.8629167456704,67.6974093200644,-24.8832518256953));
#35964=CARTESIAN_POINT('Ctrl Pts',(-92.8561682180261,67.6945288663735,-24.8834066092419));
#35965=CARTESIAN_POINT('Ctrl Pts',(-92.8493704014708,67.6912607083941,-24.8835536719877));
#35966=CARTESIAN_POINT('Ctrl Pts',(-92.8430066380925,67.6882012283544,-24.8836913445048));
#35967=CARTESIAN_POINT('Ctrl Pts',(-92.8365991751334,67.6848016291011,-24.8838222701423));
#35968=CARTESIAN_POINT('Ctrl Pts',(-92.8301017308738,67.6809636575363,-24.8839478042248));
#35969=CARTESIAN_POINT('Ctrl Pts',(-92.8237260807392,67.6771976284722,-24.88407098518));
#35970=CARTESIAN_POINT('Ctrl Pts',(-92.8172629167075,67.6730095229641,-24.8841890083254));
#35971=CARTESIAN_POINT('Ctrl Pts',(-92.8107047280586,67.6682740091533,-24.8843017444521));
#35972=CARTESIAN_POINT('Ctrl Pts',(-92.8066710971649,67.6653614191338,-24.8843710830984));
#35973=CARTESIAN_POINT('Ctrl Pts',(-92.8026009433289,67.6622339701066,-24.8844386425068));
#35974=CARTESIAN_POINT('Ctrl Pts',(-92.7986777636057,67.6590184157569,-24.8845017570069));
#35975=CARTESIAN_POINT('Ctrl Pts',(-92.7946693808432,67.6557330264715,-24.8845662422183));
#35976=CARTESIAN_POINT('Ctrl Pts',(-92.790814924411,67.6523559051361,-24.8846260677514));
#35977=CARTESIAN_POINT('Ctrl Pts',(-92.7872730516255,67.6490645838624,-24.884679871543));
#35978=CARTESIAN_POINT('Ctrl Pts',(-92.7850310128406,67.646981146541,-24.8847139298491));
#35979=CARTESIAN_POINT('Ctrl Pts',(-92.7829133964214,67.6449329688908,-24.8847456084324));
#35980=CARTESIAN_POINT('Ctrl Pts',(-92.7809524629848,67.6429721783405,-24.8847748793926));
#35981=CARTESIAN_POINT('Ctrl Pts',(-92.7799936266447,67.6420134118675,-24.8847891919949));
#35982=CARTESIAN_POINT('Ctrl Pts',(-92.7790721588782,67.6410756129498,-24.88480293263));
#35983=CARTESIAN_POINT('Ctrl Pts',(-92.7781912899657,67.6401652909893,-24.8848161191523));
#35984=CARTESIAN_POINT('Ctrl Pts',(-92.7756983022876,67.6375889468839,-24.8848534389364));
#35985=CARTESIAN_POINT('Ctrl Pts',(-92.773526848375,67.6352361397119,-24.8848862345445));
#35986=CARTESIAN_POINT('Ctrl Pts',(-92.7714449724535,67.6328997389873,-24.884916680041));
#35987=CARTESIAN_POINT('Ctrl Pts',(-92.7693386671354,67.6305359221908,-24.8849474827947));
#35988=CARTESIAN_POINT('Ctrl Pts',(-92.7673241249533,67.6281884060007,-24.8849758774968));
#35989=CARTESIAN_POINT('Ctrl Pts',(-92.7651997000767,67.6256069254443,-24.8850025782809));
#35990=CARTESIAN_POINT('Ctrl Pts',(-92.7632596714097,67.6232495126981,-24.8850269614855));
#35991=CARTESIAN_POINT('Ctrl Pts',(-92.7612277015776,67.6206968900523,-24.8850499450807));
#35992=CARTESIAN_POINT('Ctrl Pts',(-92.7589835896985,67.6177328212146,-24.8850707347056));
#35993=CARTESIAN_POINT('Ctrl Pts',(-92.7580140569162,67.6164522424993,-24.8850797165319));
#35994=CARTESIAN_POINT('Ctrl Pts',(-92.7570054023634,67.6150945266038,-24.8850882697192));
#35995=CARTESIAN_POINT('Ctrl Pts',(-92.7559505622898,67.6136405127861,-24.8850962241117));
#35996=CARTESIAN_POINT('Ctrl Pts',(-92.7524985542396,67.6088821920418,-24.8851222551924));
#35997=CARTESIAN_POINT('Ctrl Pts',(-92.7486396021427,67.6032152122123,-24.8851388675808));
#35998=CARTESIAN_POINT('Ctrl Pts',(-92.7446069309674,67.5965847912864,-24.8851384688624));
#35999=CARTESIAN_POINT('Ctrl Pts',(-92.7407375660599,67.590222874597,-24.8851380862904));
#36000=CARTESIAN_POINT('Ctrl Pts',(-92.7367087129315,67.5829725338887,-24.8851220202915));
#36001=CARTESIAN_POINT('Ctrl Pts',(-92.7327687786992,67.5748066927455,-24.8850818286822));
#36002=CARTESIAN_POINT('Ctrl Pts',(-92.7290952269097,67.5671929513541,-24.8850443544631));
#36003=CARTESIAN_POINT('Ctrl Pts',(-92.7254994645743,67.5587826595039,-24.8849858818575));
#36004=CARTESIAN_POINT('Ctrl Pts',(-92.7222137244099,67.5495868484825,-24.8848983657541));
#36005=CARTESIAN_POINT('Ctrl Pts',(-92.719024727413,67.5406617928589,-24.8848134264172));
#36006=CARTESIAN_POINT('Ctrl Pts',(-92.7161280138893,67.5309962784604,-24.8847011124038));
#36007=CARTESIAN_POINT('Ctrl Pts',(-92.7137611424401,67.5206411039333,-24.8845531749375));
#36008=CARTESIAN_POINT('Ctrl Pts',(-92.7114620883695,67.5105826336444,-24.8844094762866));
#36009=CARTESIAN_POINT('Ctrl Pts',(-92.7096631921222,67.4998731996065,-24.884232149871));
#36010=CARTESIAN_POINT('Ctrl Pts',(-92.7086027938054,67.4886038741843,-24.884013017401));
#36011=CARTESIAN_POINT('Ctrl Pts',(-92.7079238898917,67.4813888597775,-24.8838727211659));
#36012=CARTESIAN_POINT('Ctrl Pts',(-92.7075481038876,67.4739452643747,-24.8837152766549));
#36013=CARTESIAN_POINT('Ctrl Pts',(-92.7075419090579,67.46630757084,-24.8835384476998));
#36014=CARTESIAN_POINT('Origin',(-93.0494221937018,67.3512405474592,-27.5102817842482));
#36015=CARTESIAN_POINT('Origin',(-91.7970585045286,71.8903996457415,-27.4642199097833));
#36016=CARTESIAN_POINT('Ctrl Pts',(-92.799574486947,71.8935315502114,-27.5190066584238));
#36017=CARTESIAN_POINT('Ctrl Pts',(-92.7995818910835,71.9178839236044,-27.5192186851512));
#36018=CARTESIAN_POINT('Ctrl Pts',(-92.7985870217935,71.9429263676983,-27.5189151968826));
#36019=CARTESIAN_POINT('Ctrl Pts',(-92.796499503053,71.9686580070553,-27.518102503642));
#36020=CARTESIAN_POINT('Ctrl Pts',(-92.7945460283449,71.992737362945,-27.5173419951683));
#36021=CARTESIAN_POINT('Ctrl Pts',(-92.7916354752025,72.0174211593581,-27.5161352122745));
#36022=CARTESIAN_POINT('Ctrl Pts',(-92.7876541186317,72.042692825431,-27.5144766095151));
#36023=CARTESIAN_POINT('Ctrl Pts',(-92.7838600960513,72.0667753887536,-27.5128960486662));
#36024=CARTESIAN_POINT('Ctrl Pts',(-92.7790935872157,72.0913925755083,-27.5109049268794));
#36025=CARTESIAN_POINT('Ctrl Pts',(-92.7732210077009,72.1165033632607,-27.508492662013));
#36026=CARTESIAN_POINT('Ctrl Pts',(-92.767683265283,72.1401824082417,-27.5062179373473));
#36027=CARTESIAN_POINT('Ctrl Pts',(-92.7611618726551,72.1643009446197,-27.5035685117875));
#36028=CARTESIAN_POINT('Ctrl Pts',(-92.7535142228012,72.1887909751005,-27.500533546403));
#36029=CARTESIAN_POINT('Ctrl Pts',(-92.7462638086855,72.2120089395845,-27.4976562237895));
#36030=CARTESIAN_POINT('Ctrl Pts',(-92.7380010269075,72.2355612981331,-27.4944321995307));
#36031=CARTESIAN_POINT('Ctrl Pts',(-92.7285772873747,72.259351556481,-27.4908531063577));
#36032=CARTESIAN_POINT('Ctrl Pts',(-92.7280609794687,72.2606549773181,-27.4906570149765));
#36033=CARTESIAN_POINT('Ctrl Pts',(-92.7275411797313,72.2619591010406,-27.4904598583899));
#36034=CARTESIAN_POINT('Ctrl Pts',(-92.7270178612797,72.2632639077397,-27.4902616354651));
#36035=CARTESIAN_POINT('Ctrl Pts',(-92.7180942318151,72.2855134796191,-27.4868815369285));
#36036=CARTESIAN_POINT('Ctrl Pts',(-92.7081048957895,72.3080599511805,-27.4831763600606));
#36037=CARTESIAN_POINT('Ctrl Pts',(-92.6970063279472,72.3305629207743,-27.479180681245));
#36038=CARTESIAN_POINT('Ctrl Pts',(-92.6930904276687,72.3385026285051,-27.4777708885574));
#36039=CARTESIAN_POINT('Ctrl Pts',(-92.6890368539909,72.3464367959311,-27.4763251309709));
#36040=CARTESIAN_POINT('Ctrl Pts',(-92.6848450916817,72.3543502172817,-27.4748455506069));
#36041=CARTESIAN_POINT('Ctrl Pts',(-92.6737612426377,72.375274869302,-27.4709332473336));
#36042=CARTESIAN_POINT('Ctrl Pts',(-92.6617075140629,72.3960531720821,-27.4667835673664));
#36043=CARTESIAN_POINT('Ctrl Pts',(-92.6487935537042,72.4164766598825,-27.4624442013697));
#36044=CARTESIAN_POINT('Ctrl Pts',(-92.6353054593523,72.4378081432382,-27.4579119141112));
#36045=CARTESIAN_POINT('Ctrl Pts',(-92.6208792939649,72.4587518549826,-27.4531728990162));
#36046=CARTESIAN_POINT('Ctrl Pts',(-92.6056916002831,72.4790932956964,-27.4482939326246));
#36047=CARTESIAN_POINT('Ctrl Pts',(-92.5902117718844,72.4998260032576,-27.4433211194979));
#36048=CARTESIAN_POINT('Ctrl Pts',(-92.5739416706094,72.5199323619571,-27.4382032621308));
#36049=CARTESIAN_POINT('Ctrl Pts',(-92.5571112111698,72.5392193677781,-27.4330194260921));
#36050=CARTESIAN_POINT('Ctrl Pts',(-92.5401434420874,72.5586637247332,-27.4277932982386));
#36051=CARTESIAN_POINT('Ctrl Pts',(-92.5226071873699,72.5772747326364,-27.4225005054549));
#36052=CARTESIAN_POINT('Ctrl Pts',(-92.5047667626642,72.5948985215963,-27.4172248136333));
#36053=CARTESIAN_POINT('Ctrl Pts',(-92.4905174516192,72.6089748036818,-27.4130110701275));
#36054=CARTESIAN_POINT('Ctrl Pts',(-92.4760748586178,72.6224220994899,-27.4088083577925));
#36055=CARTESIAN_POINT('Ctrl Pts',(-92.4615798024729,72.6351851158488,-27.4046580945553));
#36056=CARTESIAN_POINT('Ctrl Pts',(-92.440327645149,72.6538978154671,-27.3985731200391));
#36057=CARTESIAN_POINT('Ctrl Pts',(-92.4188664116397,72.6712329270153,-27.392550208124));
#36058=CARTESIAN_POINT('Ctrl Pts',(-92.3972927596676,72.6872787021163,-27.3866224038011));
#36059=CARTESIAN_POINT('Ctrl Pts',(-92.3872304444839,72.6947627222832,-27.3838575758748));
#36060=CARTESIAN_POINT('Ctrl Pts',(-92.3771429985881,72.7019658679427,-27.3811133077108));
#36061=CARTESIAN_POINT('Ctrl Pts',(-92.3670372016339,72.7088948733941,-27.3783924450701));
#36062=CARTESIAN_POINT('Ctrl Pts',(-92.3448468483583,72.7241096139544,-27.3724179629501));
#36063=CARTESIAN_POINT('Ctrl Pts',(-92.3225693514296,72.7380063754108,-27.3665563840461));
#36064=CARTESIAN_POINT('Ctrl Pts',(-92.3002192975881,72.750774764497,-27.3608401297914));
#36065=CARTESIAN_POINT('Ctrl Pts',(-92.2770114446308,72.7640332066696,-27.3549044846628));
#36066=CARTESIAN_POINT('Ctrl Pts',(-92.2537245372598,72.7760747643258,-27.3491250611278));
#36067=CARTESIAN_POINT('Ctrl Pts',(-92.2303566190418,72.7870566420933,-27.3435405819597));
#36068=CARTESIAN_POINT('Ctrl Pts',(-92.2061783447687,72.7984193510099,-27.3377624434136));
#36069=CARTESIAN_POINT('Ctrl Pts',(-92.1819122928552,72.8086473391726,-27.3321924064214));
#36070=CARTESIAN_POINT('Ctrl Pts',(-92.1575516256187,72.8178608737495,-27.3268842153404));
#36071=CARTESIAN_POINT('Ctrl Pts',(-92.1462802204655,72.8221238719713,-27.3244281753754));
#36072=CARTESIAN_POINT('Ctrl Pts',(-92.1349885951911,72.8261689812652,-27.3220283971578));
#36073=CARTESIAN_POINT('Ctrl Pts',(-92.1236767598762,72.8300046579675,-27.3196915216117));
#36074=CARTESIAN_POINT('Ctrl Pts',(-92.1077552950462,72.8354033921264,-27.3164023575828));
#36075=CARTESIAN_POINT('Ctrl Pts',(-92.0917679930693,72.8403942026575,-27.3132258412803));
#36076=CARTESIAN_POINT('Ctrl Pts',(-92.0758127027025,72.844967889905,-27.3101989438789));
#36077=CARTESIAN_POINT('Ctrl Pts',(-92.053190315461,72.8514527436215,-27.3059072234789));
#36078=CARTESIAN_POINT('Ctrl Pts',(-92.0306332082068,72.8570972245985,-27.3019172729382));
#36079=CARTESIAN_POINT('Ctrl Pts',(-92.0082547218052,72.861905864119,-27.2983233527445));
#36080=CARTESIAN_POINT('Ctrl Pts',(-91.9853852541831,72.8668200045951,-27.2946505823868));
#36081=CARTESIAN_POINT('Ctrl Pts',(-91.9627019114755,72.870861600381,-27.2913921136192));
#36082=CARTESIAN_POINT('Ctrl Pts',(-91.9403186111075,72.8740832691656,-27.2886238658398));
#36083=CARTESIAN_POINT('Ctrl Pts',(-91.917792701066,72.8773254640175,-27.285837980853));
#36084=CARTESIAN_POINT('Ctrl Pts',(-91.8955702129499,72.8797378678676,-27.2835491627078));
#36085=CARTESIAN_POINT('Ctrl Pts',(-91.873766929093,72.8814142093017,-27.2818003196281));
#36086=CARTESIAN_POINT('Ctrl Pts',(-91.8518687834111,72.8830978441695,-27.2800438676741));
#36087=CARTESIAN_POINT('Ctrl Pts',(-91.830393085905,72.8840396829034,-27.278832510607));
#36088=CARTESIAN_POINT('Ctrl Pts',(-91.8094634044301,72.8843651071363,-27.2781675253311));
#36089=CARTESIAN_POINT('Ctrl Pts',(-91.8035165137937,72.8844575721041,-27.2779785786089));
#36090=CARTESIAN_POINT('Ctrl Pts',(-91.7976137641716,72.8845004236656,-27.277833463188));
#36091=CARTESIAN_POINT('Ctrl Pts',(-91.7917581480727,72.8844968641782,-27.2777315326204));
#36092=CARTESIAN_POINT('Origin',(-93.0425745881366,71.7303971397761,-27.3141750723324));
#36093=CARTESIAN_POINT('Ctrl Pts',(-92.7075412547179,71.6238918992653,-24.8835387102154));
#36094=CARTESIAN_POINT('Ctrl Pts',(-92.7075504767124,71.6125084535748,-24.8838022404894));
#36095=CARTESIAN_POINT('Ctrl Pts',(-92.7083400328789,71.6014333320327,-24.8840334894881));
#36096=CARTESIAN_POINT('Ctrl Pts',(-92.7097636980641,71.5908244599318,-24.8842317448464));
#36097=CARTESIAN_POINT('Ctrl Pts',(-92.711218050783,71.5799869103846,-24.8844342736588));
#36098=CARTESIAN_POINT('Ctrl Pts',(-92.7133331920229,71.5696364095191,-24.8846023833103));
#36099=CARTESIAN_POINT('Ctrl Pts',(-92.7159189615526,71.5598967732817,-24.8847384560712));
#36100=CARTESIAN_POINT('Ctrl Pts',(-92.7186475159021,71.5496193195051,-24.8848820426976));
#36101=CARTESIAN_POINT('Ctrl Pts',(-92.7218989580581,71.5400223955662,-24.8849899820129));
#36102=CARTESIAN_POINT('Ctrl Pts',(-92.7254284647121,71.5311952533526,-24.8850682750837));
#36103=CARTESIAN_POINT('Ctrl Pts',(-92.728321583022,71.5239596906338,-24.8851324515081));
#36104=CARTESIAN_POINT('Ctrl Pts',(-92.7314008299196,71.5172400464147,-24.8851767898281));
#36105=CARTESIAN_POINT('Ctrl Pts',(-92.7345299992778,71.5110595199713,-24.8852057762383));
#36106=CARTESIAN_POINT('Ctrl Pts',(-92.7374301828207,71.5053312710255,-24.885232641486));
#36107=CARTESIAN_POINT('Ctrl Pts',(-92.7403441404253,71.5001125741682,-24.8852453079246));
#36108=CARTESIAN_POINT('Ctrl Pts',(-92.7432663207898,71.4952468832544,-24.8852490249428));
#36109=CARTESIAN_POINT('Ctrl Pts',(-92.7464003761156,71.4900284016347,-24.8852530114664));
#36110=CARTESIAN_POINT('Ctrl Pts',(-92.7495443589019,71.485215486431,-24.8852467085581));
#36111=CARTESIAN_POINT('Ctrl Pts',(-92.7527477868854,71.4806363457795,-24.8852336923705));
#36112=CARTESIAN_POINT('Ctrl Pts',(-92.7560144617773,71.4759667968247,-24.8852204191978));
#36113=CARTESIAN_POINT('Ctrl Pts',(-92.7593435446684,71.4715399897399,-24.8852001598509));
#36114=CARTESIAN_POINT('Ctrl Pts',(-92.7628349503601,71.4672012247547,-24.8851738516874));
#36115=CARTESIAN_POINT('Ctrl Pts',(-92.7662582696312,71.4629470706695,-24.8851480565632));
#36116=CARTESIAN_POINT('Ctrl Pts',(-92.7698380468657,71.4587771735016,-24.8851164489194));
#36117=CARTESIAN_POINT('Ctrl Pts',(-92.7737058964174,71.4545769062143,-24.8850772430583));
#36118=CARTESIAN_POINT('Ctrl Pts',(-92.7759609232971,71.452128073728,-24.8850543853257));
#36119=CARTESIAN_POINT('Ctrl Pts',(-92.7783145306163,71.4496695130805,-24.8850288957974));
#36120=CARTESIAN_POINT('Ctrl Pts',(-92.7807983031602,71.4471846602969,-24.8849999598417));
#36121=CARTESIAN_POINT('Ctrl Pts',(-92.7862507706161,71.4417298214597,-24.8849364385838));
#36122=CARTESIAN_POINT('Ctrl Pts',(-92.7923285772986,71.4361586023959,-24.884855925633));
#36123=CARTESIAN_POINT('Ctrl Pts',(-92.7989961584943,71.4306848830651,-24.8847526060874));
#36124=CARTESIAN_POINT('Ctrl Pts',(-92.8054200094057,71.4254112529615,-24.884653063339));
#36125=CARTESIAN_POINT('Ctrl Pts',(-92.8123912584626,71.4202290773411,-24.8845323109259));
#36126=CARTESIAN_POINT('Ctrl Pts',(-92.8198350023589,71.4153113985502,-24.8843874495634));
#36127=CARTESIAN_POINT('Ctrl Pts',(-92.8271230528516,71.4104965779661,-24.8842456181224));
#36128=CARTESIAN_POINT('Ctrl Pts',(-92.8348636458282,71.405936099369,-24.884080654796));
#36129=CARTESIAN_POINT('Ctrl Pts',(-92.8429476362982,71.4017617272079,-24.8838925329367));
#36130=CARTESIAN_POINT('Ctrl Pts',(-92.8509479662978,71.3976305552387,-24.8837063579331));
#36131=CARTESIAN_POINT('Ctrl Pts',(-92.8592839764476,71.3938781342461,-24.8834974978582));
#36132=CARTESIAN_POINT('Ctrl Pts',(-92.8678191529108,71.3905914464206,-24.883268778219));
#36133=CARTESIAN_POINT('Ctrl Pts',(-92.876369140354,71.3872990552488,-24.8830396616857));
#36134=CARTESIAN_POINT('Ctrl Pts',(-92.88511817461,71.3844743940153,-24.8827906283889));
#36135=CARTESIAN_POINT('Ctrl Pts',(-92.8939089897377,71.3821563216616,-24.8825273393111));
#36136=CARTESIAN_POINT('Ctrl Pts',(-92.9027667812673,71.3798205881305,-24.8822620442584));
#36137=CARTESIAN_POINT('Ctrl Pts',(-92.9116660873713,71.3779992597849,-24.8819823040359));
#36138=CARTESIAN_POINT('Ctrl Pts',(-92.9204387840017,71.3766792952321,-24.8816964677916));
#36139=CARTESIAN_POINT('Ctrl Pts',(-92.9294525717739,71.3753230554296,-24.8814027761992));
#36140=CARTESIAN_POINT('Ctrl Pts',(-92.9383317646333,71.3744959331951,-24.881102689365));
#36141=CARTESIAN_POINT('Ctrl Pts',(-92.9469006622486,71.3741287611193,-24.8808074332494));
#36142=CARTESIAN_POINT('Ctrl Pts',(-92.9504561715646,71.3739764096974,-24.8806849220564));
#36143=CARTESIAN_POINT('Ctrl Pts',(-92.9539584167999,71.3739026251384,-24.8805632641692));
#36144=CARTESIAN_POINT('Ctrl Pts',(-92.9573957062719,71.3739000171989,-24.8804433384445));
#36145=CARTESIAN_POINT('Origin',(-93.0494221937018,71.7389593428279,-27.5102817842482));
#36146=CARTESIAN_POINT('Origin',(-91.404,71.7389593428279,-27.5102817842482));
#36147=CARTESIAN_POINT('',(-93.0494221937018,71.7389593428279,-27.7602817842482));
#36148=CARTESIAN_POINT('',(-91.404,71.7389593428279,-27.7602817842482));
#36149=CARTESIAN_POINT('Origin',(-93.0494221937018,71.7389593428279,-27.5102817842482));
#36150=CARTESIAN_POINT('Origin',(-93.0494221937018,50.9013478902835,-27.5102817842482));
#36151=CARTESIAN_POINT('',(-93.0494221937018,71.8935315502114,-27.7602817842482));
#36152=CARTESIAN_POINT('Ctrl Pts',(-93.0494221937018,71.8935315502114,-27.7602817842482));
#36153=CARTESIAN_POINT('Ctrl Pts',(-93.0163432236799,71.8935315502114,-27.7602817842482));
#36154=CARTESIAN_POINT('Ctrl Pts',(-92.9444275230744,71.8935315502114,-27.7468733580654));
#36155=CARTESIAN_POINT('Ctrl Pts',(-92.8324549080044,71.8935315502114,-27.662342558338));
#36156=CARTESIAN_POINT('Ctrl Pts',(-92.8013061460548,71.8935315502114,-27.5685948872345));
#36157=CARTESIAN_POINT('Ctrl Pts',(-92.799574486947,71.8935315502114,-27.5190066584238));
#36158=CARTESIAN_POINT('Origin',(-93.0494221937018,71.7389593428279,-27.5102817842482));
#36159=CARTESIAN_POINT('',(-93.0494221937018,50.9013478902835,-27.7602817842482));
#36160=CARTESIAN_POINT('Origin',(-93.0494221937018,71.7389593428279,-27.5102817842482));
#36161=CARTESIAN_POINT('Ctrl Pts',(-92.7077385046585,67.4662999451435,-24.889168209124));
#36162=CARTESIAN_POINT('Ctrl Pts',(-92.6968785730291,67.4662999451435,-24.5781804563486));
#36163=CARTESIAN_POINT('Ctrl Pts',(-92.664149937869,67.6716135639788,-23.6409549703027));
#36164=CARTESIAN_POINT('Ctrl Pts',(-92.6267126251841,69.0137468024166,-22.568890602026));
#36165=CARTESIAN_POINT('Ctrl Pts',(-92.6428125271969,71.0265627440374,-23.0299314738928));
#36166=CARTESIAN_POINT('Ctrl Pts',(-92.6860186413996,71.6238999451435,-24.2671927035731));
#36167=CARTESIAN_POINT('Ctrl Pts',(-92.7077385046585,71.6238999451435,-24.8891682091239));
#36168=CARTESIAN_POINT('Ctrl Pts',(-92.7077385046585,67.5317497920933,-24.889168209124));
#36169=CARTESIAN_POINT('Ctrl Pts',(-92.6972277318993,67.5315303187012,-24.5879755253449));
#36170=CARTESIAN_POINT('Ctrl Pts',(-92.665526371085,67.729693788854,-23.6799359981979));
#36171=CARTESIAN_POINT('Ctrl Pts',(-92.629232553936,69.0299737058641,-22.6401308837062));
#36172=CARTESIAN_POINT('Ctrl Pts',(-92.6448401996236,70.9810478642374,-23.0874185609927));
#36173=CARTESIAN_POINT('Ctrl Pts',(-92.6867169591402,71.5588890449779,-24.2867828415656));
#36174=CARTESIAN_POINT('Ctrl Pts',(-92.7077385046585,71.5584500981937,-24.8891682091239));
#36175=CARTESIAN_POINT('Ctrl Pts',(-92.7620816159616,67.6619237093067,-24.8872705058607));
#36176=CARTESIAN_POINT('Ctrl Pts',(-92.7518607079983,67.6612842961274,-24.6055178591356));
#36177=CARTESIAN_POINT('Ctrl Pts',(-92.7210352642988,67.8451900526503,-23.7555186840929));
#36178=CARTESIAN_POINT('Ctrl Pts',(-92.6856843940382,69.0622394481614,-22.7798785104865));
#36179=CARTESIAN_POINT('Ctrl Pts',(-92.7008977066537,70.8905671591704,-23.1998367180393));
#36180=CARTESIAN_POINT('Ctrl Pts',(-92.7416398000349,71.429555007339,-24.3237652124103));
#36181=CARTESIAN_POINT('Ctrl Pts',(-92.7620816159616,71.4282761809804,-24.8872705058606));
#36182=CARTESIAN_POINT('Ctrl Pts',(-92.8921762347418,67.7162999451435,-24.8827275016662));
#36183=CARTESIAN_POINT('Ctrl Pts',(-92.8815356428072,67.7159505734454,-24.6092101217921));
#36184=CARTESIAN_POINT('Ctrl Pts',(-92.8494560617472,67.8955602113005,-23.7842857128785));
#36185=CARTESIAN_POINT('Ctrl Pts',(-92.8127320590011,69.0768862138806,-22.8389346540233));
#36186=CARTESIAN_POINT('Ctrl Pts',(-92.8285274832669,70.850083518233,-23.2456414891346));
#36187=CARTESIAN_POINT('Ctrl Pts',(-92.8708950508726,71.3745986885397,-24.335692741918));
#36188=CARTESIAN_POINT('Ctrl Pts',(-92.8921762347418,71.3738999451435,-24.882727501666));
#36189=CARTESIAN_POINT('Ctrl Pts',(-92.9575862114132,67.7162999451435,-24.8804433349484));
#36190=CARTESIAN_POINT('Ctrl Pts',(-92.9467262797838,67.7162999451435,-24.6068554947157));
#36191=CARTESIAN_POINT('Ctrl Pts',(-92.9139976446238,67.8969222013134,-23.7823423290044));
#36192=CARTESIAN_POINT('Ctrl Pts',(-92.8765603319389,69.0776482290482,-22.839206232841));
#36193=CARTESIAN_POINT('Ctrl Pts',(-92.8926602339517,70.8483995250055,-23.2448015505579));
#36194=CARTESIAN_POINT('Ctrl Pts',(-92.9358663481544,71.3738999451435,-24.333267654483));
#36195=CARTESIAN_POINT('Ctrl Pts',(-92.9575862114132,71.3738999451435,-24.8804433349482));
#36196=CARTESIAN_POINT('Origin',(-91.4039999999943,73.3841922777144,-27.2602817842482));
#36197=CARTESIAN_POINT('',(-88.5331445642885,73.384192277687,-27.7602817842482));
#36198=CARTESIAN_POINT('Origin',(-88.5331445630609,73.3841922776517,-27.2602817842482));
#36199=CARTESIAN_POINT('',(-91.7917581486301,73.3841922776872,-27.7602817842482));
#36200=CARTESIAN_POINT('Ctrl Pts',(-91.7917581496849,72.8844968641792,-27.2777315326484));
#36201=CARTESIAN_POINT('Ctrl Pts',(-91.7917581495323,72.8879601824047,-27.3769079902647));
#36202=CARTESIAN_POINT('Ctrl Pts',(-91.7917581495166,72.9253386967508,-27.4894051955773));
#36203=CARTESIAN_POINT('Ctrl Pts',(-91.791758149691,72.9978760188084,-27.5778770604137));
#36204=CARTESIAN_POINT('Ctrl Pts',(-91.7917581498073,73.0462342335134,-27.6368583036379));
#36205=CARTESIAN_POINT('Ctrl Pts',(-91.7917581500081,73.1102185849792,-27.6851616177617));
#36206=CARTESIAN_POINT('Ctrl Pts',(-91.7917581502559,73.1781686110125,-27.7160174879143));
#36207=CARTESIAN_POINT('Ctrl Pts',(-91.7917581505037,73.2461186370459,-27.7468733580668));
#36208=CARTESIAN_POINT('Ctrl Pts',(-91.7917581507985,73.3180343376468,-27.7602817842483));
#36209=CARTESIAN_POINT('Ctrl Pts',(-91.7917581510874,73.3841922776873,-27.7602817842482));
#36210=CARTESIAN_POINT('',(-91.404,73.3841922776871,-27.7602817842482));
#36211=CARTESIAN_POINT('Ctrl Pts',(-93.0494221937018,71.8935315502114,-27.7602817842482));
#36212=CARTESIAN_POINT('Ctrl Pts',(-93.0494221937018,72.0807970682129,-27.7602817842482));
#36213=CARTESIAN_POINT('Ctrl Pts',(-93.0005976756145,72.5007886490053,-27.7602817842482));
#36214=CARTESIAN_POINT('Ctrl Pts',(-92.659353105685,73.033942003059,-27.7602817842482));
#36215=CARTESIAN_POINT('Ctrl Pts',(-92.2115385034051,73.3248193640171,-27.7602817842482));
#36216=CARTESIAN_POINT('Ctrl Pts',(-91.9322072853761,73.3841922776873,-27.7602817842482));
#36217=CARTESIAN_POINT('Ctrl Pts',(-91.7917581468749,73.3841922776873,-27.7602817842482));
#36218=CARTESIAN_POINT('Ctrl Pts',(-93.0163432236799,71.8935315502114,-27.7602817842482));
#36219=CARTESIAN_POINT('Ctrl Pts',(-93.0164300715329,72.078169475431,-27.7602841179234));
#36220=CARTESIAN_POINT('Ctrl Pts',(-92.9627362529123,72.4895174700894,-27.7602964955664));
#36221=CARTESIAN_POINT('Ctrl Pts',(-92.6197836737581,72.9981416216616,-27.7602851353764));
#36222=CARTESIAN_POINT('Ctrl Pts',(-92.1851790587435,73.2662421365502,-27.7602706409353));
#36223=CARTESIAN_POINT('Ctrl Pts',(-91.9225768594311,73.3181428974599,-27.7602847013423));
#36224=CARTESIAN_POINT('Ctrl Pts',(-91.7917581468749,73.3180343376436,-27.7602817842482));
#36225=CARTESIAN_POINT('Ctrl Pts',(-92.9444275230744,71.8935315502114,-27.7468733580654));
#36226=CARTESIAN_POINT('Ctrl Pts',(-92.9447558522548,72.0714501756413,-27.7469455566413));
#36227=CARTESIAN_POINT('Ctrl Pts',(-92.8805729144042,72.4630483222958,-27.7449154061152));
#36228=CARTESIAN_POINT('Ctrl Pts',(-92.5355565666556,72.9175924109055,-27.7394497354557));
#36229=CARTESIAN_POINT('Ctrl Pts',(-92.1308411484837,73.1373826876654,-27.7349382368903));
#36230=CARTESIAN_POINT('Ctrl Pts',(-91.9029201932853,73.174613347908,-27.7335551801025));
#36231=CARTESIAN_POINT('Ctrl Pts',(-91.7917581468749,73.1742029364326,-27.7334649318827));
#36232=CARTESIAN_POINT('Ctrl Pts',(-92.8324549080044,71.8935315502114,-27.662342558338));
#36233=CARTESIAN_POINT('Ctrl Pts',(-92.8330552925416,72.0564253789477,-27.662997310182));
#36234=CARTESIAN_POINT('Ctrl Pts',(-92.7553786427362,72.4108308674485,-27.6478259276215));
#36235=CARTESIAN_POINT('Ctrl Pts',(-92.4172690413366,72.7788296111489,-27.6075472344722));
#36236=CARTESIAN_POINT('Ctrl Pts',(-92.0626744350142,72.9310643004819,-27.5748392410522));
#36237=CARTESIAN_POINT('Ctrl Pts',(-91.8794832314472,72.9510081869639,-27.5652217722329));
#36238=CARTESIAN_POINT('Ctrl Pts',(-91.7917581468749,72.9502577062923,-27.5644033324278));
#36239=CARTESIAN_POINT('Ctrl Pts',(-92.8013061460548,71.8935315502114,-27.5685948872345));
#36240=CARTESIAN_POINT('Ctrl Pts',(-92.8016150033881,72.0470326435502,-27.5697686564398));
#36241=CARTESIAN_POINT('Ctrl Pts',(-92.7230144454956,72.3848630495297,-27.54037074702));
#36242=CARTESIAN_POINT('Ctrl Pts',(-92.397756974211,72.726875993737,-27.4618361235409));
#36243=CARTESIAN_POINT('Ctrl Pts',(-92.0610405457263,72.8677832945559,-27.3976051522334));
#36244=CARTESIAN_POINT('Ctrl Pts',(-91.8803614706573,72.8883462540597,-27.3783752017274));
#36245=CARTESIAN_POINT('Ctrl Pts',(-91.7917581468749,72.8879601823931,-27.3769079902207));
#36246=CARTESIAN_POINT('Ctrl Pts',(-92.799574486947,71.8935315502114,-27.5190066584238));
#36247=CARTESIAN_POINT('Ctrl Pts',(-92.7996200483933,72.0433895260589,-27.5203113675399));
#36248=CARTESIAN_POINT('Ctrl Pts',(-92.7234906135908,72.3756730806904,-27.483511381476));
#36249=CARTESIAN_POINT('Ctrl Pts',(-92.4062632885294,72.7152808502476,-27.3852040362987));
#36250=CARTESIAN_POINT('Ctrl Pts',(-92.0725187416707,72.8608955139523,-27.3042962228058));
#36251=CARTESIAN_POINT('Ctrl Pts',(-91.8854478576835,72.8845538159854,-27.2793624189945));
#36252=CARTESIAN_POINT('Ctrl Pts',(-91.7917581468749,72.8844968641775,-27.2777315325995));
#36253=CARTESIAN_POINT('',(-92.7207378490799,72.9015804832569,-27.7602817842482));
#36254=CARTESIAN_POINT('',(-92.8075738150514,72.7799748202649,-27.7602817842482));
#36255=CARTESIAN_POINT('Origin',(-91.5609830440032,71.9816105610038,-27.7602817842482));
#36256=CARTESIAN_POINT('Ctrl Pts',(-91.7917581468749,73.3841922776873,-27.7602817842482));
#36257=CARTESIAN_POINT('Ctrl Pts',(-91.9322072853761,73.3841922776873,-27.7602817842482));
#36258=CARTESIAN_POINT('Ctrl Pts',(-92.0718728943906,73.3545058208522,-27.7602817842482));
#36259=CARTESIAN_POINT('Ctrl Pts',(-92.2088778892398,73.2960309882909,-27.7602817842482));
#36260=CARTESIAN_POINT('Ctrl Pts',(-92.345882884089,73.2375561557296,-27.7602817842482));
#36261=CARTESIAN_POINT('Ctrl Pts',(-92.480227264773,73.1502929474422,-27.7602817842482));
#36262=CARTESIAN_POINT('Ctrl Pts',(-92.5968812112595,73.0381116311938,-27.7602817842482));
#36263=CARTESIAN_POINT('Ctrl Pts',(-92.6407423000817,72.9959322208577,-27.7602817842482));
#36264=CARTESIAN_POINT('Ctrl Pts',(-92.6821024767463,72.9502301158014,-27.7602817842482));
#36265=CARTESIAN_POINT('Ctrl Pts',(-92.7205493834747,72.9018179353986,-27.7602817842482));
#36266=CARTESIAN_POINT('Ctrl Pts',(-92.7206122275492,72.9017388024089,-27.7602817842482));
#36267=CARTESIAN_POINT('Ctrl Pts',(-92.7206750633719,72.9016596627674,-27.7602817842482));
#36268=CARTESIAN_POINT('Ctrl Pts',(-92.7207378909404,72.9015805164805,-27.7602817842482));
#36269=CARTESIAN_POINT('Ctrl Pts',(-92.807573341111,72.7799745165327,-27.7602817842482));
#36270=CARTESIAN_POINT('Ctrl Pts',(-92.8252958821912,72.7523204580626,-27.7602817842482));
#36271=CARTESIAN_POINT('Ctrl Pts',(-92.8421093998463,72.724090543289,-27.7602817842482));
#36272=CARTESIAN_POINT('Ctrl Pts',(-92.8579526731765,72.6954053816933,-27.7602817842482));
#36273=CARTESIAN_POINT('Ctrl Pts',(-92.8942152867641,72.6297498249812,-27.7602817842482));
#36274=CARTESIAN_POINT('Ctrl Pts',(-92.9253951795155,72.5617090985917,-27.7602817842482));
#36275=CARTESIAN_POINT('Ctrl Pts',(-92.9507593378764,72.4927277272715,-27.7602817842482));
#36276=CARTESIAN_POINT('Ctrl Pts',(-93.0250099346581,72.2907928586091,-27.7602817842482));
#36277=CARTESIAN_POINT('Ctrl Pts',(-93.0494221937018,72.0807970682129,-27.7602817842482));
#36278=CARTESIAN_POINT('Ctrl Pts',(-93.0494221937018,71.8935315502114,-27.7602817842482));
#36279=CARTESIAN_POINT('Origin',(-87.0340583076658,61.4013478949581,-27.2602817842482));
#36280=CARTESIAN_POINT('',(-87.034058325592,52.9175897410084,-27.7602817842482));
#36281=CARTESIAN_POINT('Origin',(-87.0340581555905,52.9175897448863,-27.2602817842482));
#36282=CARTESIAN_POINT('',(-87.034058325592,71.8851060450691,-27.7602817842482));
#36283=CARTESIAN_POINT('Origin',(-87.0340584955921,71.885106050767,-27.2602817842482));
#36284=CARTESIAN_POINT('',(-87.034058325592,61.4013478902835,-27.7602817842482));
#36285=CARTESIAN_POINT('Ctrl Pts',(-88.5391250680028,72.8844684365074,-27.2774462518828));
#36286=CARTESIAN_POINT('Ctrl Pts',(-88.3126414955761,72.8860101299218,-27.2814141753933));
#36287=CARTESIAN_POINT('Ctrl Pts',(-87.7833465925246,72.7033709160846,-27.2874464938621));
#36288=CARTESIAN_POINT('Ctrl Pts',(-87.5316748851109,72.1804909101035,-27.2827270541148));
#36289=CARTESIAN_POINT('Ctrl Pts',(-87.5337827280655,71.8791250215003,-27.2774462331733));
#36290=CARTESIAN_POINT('Ctrl Pts',(-88.5391455475876,72.8888617485791,-27.4054398808193));
#36291=CARTESIAN_POINT('Ctrl Pts',(-88.3118949657494,72.8914286591476,-27.4087123926592));
#36292=CARTESIAN_POINT('Ctrl Pts',(-87.778531917685,72.7090439225012,-27.4136601573599));
#36293=CARTESIAN_POINT('Ctrl Pts',(-87.5259139074641,72.181491976566,-27.4097951102489));
#36294=CARTESIAN_POINT('Ctrl Pts',(-87.5293894531124,71.8791045307876,-27.4054398660696));
#36295=CARTESIAN_POINT('Ctrl Pts',(-88.5398240522882,73.0011621710214,-27.6567301304095));
#36296=CARTESIAN_POINT('Ctrl Pts',(-88.2868820663327,73.0046834902726,-27.6578606426328));
#36297=CARTESIAN_POINT('Ctrl Pts',(-87.6924683597437,72.8028293521575,-27.6595542767215));
#36298=CARTESIAN_POINT('Ctrl Pts',(-87.4123371791669,72.2150020334429,-27.6582346361112));
#36299=CARTESIAN_POINT('Ctrl Pts',(-87.4170890961556,71.8784259392249,-27.6567301257028));
#36300=CARTESIAN_POINT('Ctrl Pts',(-88.5413439712667,73.2561584362112,-27.7602823154276));
#36301=CARTESIAN_POINT('Ctrl Pts',(-88.2308349964903,73.2587548519789,-27.7602620942755));
#36302=CARTESIAN_POINT('Ctrl Pts',(-87.5037909992967,73.0086601308031,-27.7602427675928));
#36303=CARTESIAN_POINT('Ctrl Pts',(-87.1585591620172,72.2900794899442,-27.7602554321142));
#36304=CARTESIAN_POINT('Ctrl Pts',(-87.1620929532356,71.8769059183138,-27.7602823152387));
#36305=CARTESIAN_POINT('Ctrl Pts',(-88.5421098926248,73.3841644695064,-27.7602817842482));
#36306=CARTESIAN_POINT('Ctrl Pts',(-88.2025906891819,73.3862713890937,-27.7602817842482));
#36307=CARTESIAN_POINT('Ctrl Pts',(-87.4089555852873,73.1119971982146,-27.7602817842482));
#36308=CARTESIAN_POINT('Ctrl Pts',(-87.0311988592424,72.3279144081118,-27.7602817842482));
#36309=CARTESIAN_POINT('Ctrl Pts',(-87.0340869748123,71.8761399409463,-27.7602817842482));
#36310=CARTESIAN_POINT('Ctrl Pts',(-88.5421259326063,73.3868451812819,-27.7602817731242));
#36311=CARTESIAN_POINT('Ctrl Pts',(-88.2019991948185,73.3889418498041,-27.760282196597));
#36312=CARTESIAN_POINT('Ctrl Pts',(-87.4069695350635,73.1141612906899,-27.7602826013379));
#36313=CARTESIAN_POINT('Ctrl Pts',(-87.0285316704031,72.3287067497542,-27.7602823361166));
#36314=CARTESIAN_POINT('Ctrl Pts',(-87.0314062641859,71.8761238997919,-27.7602817731282));
#36315=CARTESIAN_POINT('Ctrl Pts',(-88.5421419725878,73.3895258930574,-27.7602817620002));
#36316=CARTESIAN_POINT('Ctrl Pts',(-88.2014077004549,73.3916123105146,-27.7602826089459));
#36317=CARTESIAN_POINT('Ctrl Pts',(-87.4049834848397,73.1163253831652,-27.7602834184276));
#36318=CARTESIAN_POINT('Ctrl Pts',(-87.0258644815637,72.3294990913966,-27.7602828879849));
#36319=CARTESIAN_POINT('Ctrl Pts',(-87.0287255535596,71.8761078586375,-27.7602817620081));
#36320=CARTESIAN_POINT('Ctrl Pts',(-88.5421580125693,73.3922066048328,-27.7602817508762));
#36321=CARTESIAN_POINT('Ctrl Pts',(-88.2008162060914,73.3942827712249,-27.7602830212948));
#36322=CARTESIAN_POINT('Ctrl Pts',(-87.402997434616,73.1184894756406,-27.7602842355172));
#36323=CARTESIAN_POINT('Ctrl Pts',(-87.0231972927243,72.330291433039,-27.7602834398532));
#36324=CARTESIAN_POINT('Ctrl Pts',(-87.0260448429333,71.876091817483,-27.7602817508881));
#36325=CARTESIAN_POINT('Origin',(-88.5349726420402,71.8832779612388,-27.7602817842482));
#36326=CARTESIAN_POINT('Origin',(-93.0494221937018,67.3512405474592,-27.5102817842482));
#36327=CARTESIAN_POINT('Origin',(-88.7584513518441,51.4185035278722,-27.2602817842482));
#36328=CARTESIAN_POINT('',(-91.7917581951854,51.41850350288,-27.7602817842482));
#36329=CARTESIAN_POINT('Ctrl Pts',(-91.7917581966418,51.41850350288,-27.7602817842482));
#36330=CARTESIAN_POINT('Ctrl Pts',(-91.7917581932293,51.4846614428853,-27.7602817842492));
#36331=CARTESIAN_POINT('Ctrl Pts',(-91.7917581862642,51.6284939331893,-27.7334636954312));
#36332=CARTESIAN_POINT('Ctrl Pts',(-91.7917581779595,51.85244098913,-27.5644008895113));
#36333=CARTESIAN_POINT('Ctrl Pts',(-91.7917581782707,51.9147355980371,-27.3769079907406));
#36334=CARTESIAN_POINT('Ctrl Pts',(-91.791758180073,51.9181989163693,-27.2777315331774));
#36335=CARTESIAN_POINT('',(-88.5331445582966,51.41850350288,-27.7602817842482));
#36336=CARTESIAN_POINT('Origin',(-88.533144552612,51.4185035319109,-27.2602817842482));
#36337=CARTESIAN_POINT('',(-88.7584513564978,51.41850350288,-27.7602817842482));
#36338=CARTESIAN_POINT('Ctrl Pts',(-87.5337820944146,52.9235587470779,-27.2774462363223));
#36339=CARTESIAN_POINT('Ctrl Pts',(-87.5322432562265,52.6970790890578,-27.2814140432632));
#36340=CARTESIAN_POINT('Ctrl Pts',(-87.7148661238241,52.1677804191828,-27.2874467140597));
#36341=CARTESIAN_POINT('Ctrl Pts',(-88.2377522235754,51.9161238279199,-27.2827269033058));
#36342=CARTESIAN_POINT('Ctrl Pts',(-88.539114082339,51.9182278314434,-27.2774462176612));
#36343=CARTESIAN_POINT('Ctrl Pts',(-87.5293887836161,52.9235791866517,-27.4054399025569));
#36344=CARTESIAN_POINT('Ctrl Pts',(-87.5268248099426,52.6963325676106,-27.4087123185635));
#36345=CARTESIAN_POINT('Ctrl Pts',(-87.7091886926977,52.1629585954338,-27.4136603138541));
#36346=CARTESIAN_POINT('Ctrl Pts',(-88.2367511406051,51.9103629707483,-27.4097950208278));
#36347=CARTESIAN_POINT('Ctrl Pts',(-88.5391345333865,51.9138345575324,-27.4054398878461));
#36348=CARTESIAN_POINT('Ctrl Pts',(-87.4170931348052,52.9242563880969,-27.6567351405053));
#36349=CARTESIAN_POINT('Ctrl Pts',(-87.413575071743,52.6713187123132,-27.6578656219565));
#36350=CARTESIAN_POINT('Ctrl Pts',(-87.6154098315314,52.0769046609101,-27.6595589873261));
#36351=CARTESIAN_POINT('Ctrl Pts',(-88.2032401632525,51.7967914283765,-27.6582396101104));
#36352=CARTESIAN_POINT('Ctrl Pts',(-88.5398118209572,51.8015389741552,-27.6567351358193));
#36353=CARTESIAN_POINT('Ctrl Pts',(-87.1620920330261,52.9257733843788,-27.7602823145152));
#36354=CARTESIAN_POINT('Ctrl Pts',(-87.1594995585632,52.6152697675958,-27.7602620854251));
#36355=CARTESIAN_POINT('Ctrl Pts',(-87.409570694903,51.8882188943539,-27.7602439002038));
#36356=CARTESIAN_POINT('Ctrl Pts',(-88.1281608542814,51.5430095041989,-27.7602554233605));
#36357=CARTESIAN_POINT('Ctrl Pts',(-88.5413289191552,51.5465379942794,-27.7602823142985));
#36358=CARTESIAN_POINT('Ctrl Pts',(-87.0340860244998,52.9265378331115,-27.7602817842482));
#36359=CARTESIAN_POINT('Ctrl Pts',(-87.0319833791537,52.5870244932361,-27.7602817842482));
#36360=CARTESIAN_POINT('Ctrl Pts',(-87.3062330588404,51.7933837318748,-27.7602817842482));
#36361=CARTESIAN_POINT('Ctrl Pts',(-88.0903249915347,51.4156496736875,-27.7602817842482));
#36362=CARTESIAN_POINT('Ctrl Pts',(-88.5420934236944,51.4185320405,-27.7602817842482));
#36363=CARTESIAN_POINT('Ctrl Pts',(-87.0314087316885,52.9265538218383,-27.7602817731575));
#36364=CARTESIAN_POINT('Ctrl Pts',(-87.0293163312988,52.5864337329205,-27.7602821962563));
#36365=CARTESIAN_POINT('Ctrl Pts',(-87.3040717141243,51.7914002195249,-27.7602825766069));
#36366=CARTESIAN_POINT('Ctrl Pts',(-88.089533640531,51.4129858959274,-27.7602823355959));
#36367=CARTESIAN_POINT('Ctrl Pts',(-88.5421094135884,51.4158547488338,-27.760281773162));
#36368=CARTESIAN_POINT('Ctrl Pts',(-87.0287314388773,52.9265698105651,-27.7602817620667));
#36369=CARTESIAN_POINT('Ctrl Pts',(-87.0266492834439,52.585842972605,-27.7602826082645));
#36370=CARTESIAN_POINT('Ctrl Pts',(-87.3019103694081,51.7894167071752,-27.7602833689657));
#36371=CARTESIAN_POINT('Ctrl Pts',(-88.0887422895272,51.4103221181672,-27.7602828869436));
#36372=CARTESIAN_POINT('Ctrl Pts',(-88.5421254034824,51.4131774571676,-27.7602817620758));
#36373=CARTESIAN_POINT('Ctrl Pts',(-87.0260541460661,52.9265857992919,-27.760281750976));
#36374=CARTESIAN_POINT('Ctrl Pts',(-87.023982235589,52.5852522122894,-27.7602830202726));
#36375=CARTESIAN_POINT('Ctrl Pts',(-87.2997490246919,51.7874331948253,-27.7602841613244));
#36376=CARTESIAN_POINT('Ctrl Pts',(-88.0879509385233,51.4076583404072,-27.7602834382912));
#36377=CARTESIAN_POINT('Ctrl Pts',(-88.5421413933764,51.4105001655013,-27.7602817509896));
#36378=CARTESIAN_POINT('Origin',(-88.5349726420402,52.9194178193282,-27.7602817842482));
#36379=CARTESIAN_POINT('Origin',(-93.0494221937018,57.4514593428278,-27.5102817842482));
#36380=CARTESIAN_POINT('Ctrl Pts',(-91.7917581468749,51.41850350288,-27.7602817842482));
#36381=CARTESIAN_POINT('Ctrl Pts',(-91.8853909058757,51.41850350288,-27.7602817842482));
#36382=CARTESIAN_POINT('Ctrl Pts',(-92.0709005329062,51.4456870608093,-27.7602817842482));
#36383=CARTESIAN_POINT('Ctrl Pts',(-92.4399311269837,51.6006123707619,-27.7602817842482));
#36384=CARTESIAN_POINT('Ctrl Pts',(-92.8084299128878,51.9492309748999,-27.7602817842482));
#36385=CARTESIAN_POINT('Ctrl Pts',(-93.023675796452,52.4656019738878,-27.7602817842482));
#36386=CARTESIAN_POINT('Ctrl Pts',(-93.0494221937018,52.7687150918545,-27.7602817842482));
#36387=CARTESIAN_POINT('Ctrl Pts',(-93.0494221937018,52.9091642303556,-27.7602817842482));
#36388=CARTESIAN_POINT('Ctrl Pts',(-91.7917581468749,51.4846614429237,-27.7602817842482));
#36389=CARTESIAN_POINT('Ctrl Pts',(-91.8789706219124,51.4845890697129,-27.7602837289776));
#36390=CARTESIAN_POINT('Ctrl Pts',(-92.0525725539565,51.5083463641144,-27.7602713324965));
#36391=CARTESIAN_POINT('Ctrl Pts',(-92.4052355990904,51.6486445619542,-27.7602726901904));
#36392=CARTESIAN_POINT('Ctrl Pts',(-92.7682202443975,51.9749997782368,-27.7602672365762));
#36393=CARTESIAN_POINT('Ctrl Pts',(-92.9880739829228,52.47334394257,-27.760292160038));
#36394=CARTESIAN_POINT('Ctrl Pts',(-93.0164083595697,52.7706857864409,-27.7602835345046));
#36395=CARTESIAN_POINT('Ctrl Pts',(-93.0163432236799,52.9091642303556,-27.7602817842482));
#36396=CARTESIAN_POINT('Ctrl Pts',(-91.7917581468749,51.6284939333347,-27.7334636953992));
#36397=CARTESIAN_POINT('Ctrl Pts',(-91.8658661778152,51.6282203256844,-27.7335238608791));
#36398=CARTESIAN_POINT('Ctrl Pts',(-92.0151045716751,51.6453443676961,-27.7341717247023));
#36399=CARTESIAN_POINT('Ctrl Pts',(-92.3325221040944,51.7554449123351,-27.7369872302625));
#36400=CARTESIAN_POINT('Ctrl Pts',(-92.6820868875569,52.0339898193488,-27.7415514729546));
#36401=CARTESIAN_POINT('Ctrl Pts',(-92.9107693643034,52.4917498294573,-27.7458075848024));
#36402=CARTESIAN_POINT('Ctrl Pts',(-92.9446732253597,52.7757252612831,-27.7469268887556));
#36403=CARTESIAN_POINT('Ctrl Pts',(-92.9444269784744,52.9091642303556,-27.7468727398237));
#36404=CARTESIAN_POINT('Ctrl Pts',(-91.7917581468749,51.8524409893959,-27.5644008892213));
#36405=CARTESIAN_POINT('Ctrl Pts',(-91.8502415365897,51.8519406689482,-27.5649465157581));
#36406=CARTESIAN_POINT('Ctrl Pts',(-91.9692739556375,51.8611360003079,-27.5695300682008));
#36407=CARTESIAN_POINT('Ctrl Pts',(-92.2357393913517,51.9318516542632,-27.5895906980672));
#36408=CARTESIAN_POINT('Ctrl Pts',(-92.5565980992627,52.1387948146373,-27.6231446013032));
#36409=CARTESIAN_POINT('Ctrl Pts',(-92.7919136217043,52.5288363487551,-27.6544571661886));
#36410=CARTESIAN_POINT('Ctrl Pts',(-92.8329037388468,52.7869938588034,-27.6628324006178));
#36411=CARTESIAN_POINT('Ctrl Pts',(-92.8324534504439,52.9091642303556,-27.6623413367348));
#36412=CARTESIAN_POINT('Ctrl Pts',(-91.7917581468749,51.9147355981739,-27.3769079902207));
#36413=CARTESIAN_POINT('Ctrl Pts',(-91.8508270293965,51.9144782170629,-27.3778861312252));
#36414=CARTESIAN_POINT('Ctrl Pts',(-91.9697361446466,51.924231345339,-27.3869772895776));
#36415=CARTESIAN_POINT('Ctrl Pts',(-92.2261565830115,51.9911383439077,-27.4266699430067));
#36416=CARTESIAN_POINT('Ctrl Pts',(-92.5311029360692,52.1823378405973,-27.492153568101));
#36417=CARTESIAN_POINT('Ctrl Pts',(-92.7601039579939,52.5480776631872,-27.5532569559899));
#36418=CARTESIAN_POINT('Ctrl Pts',(-92.8015377890548,52.7940384103515,-27.5694752141385));
#36419=CARTESIAN_POINT('Ctrl Pts',(-92.8013061460548,52.9091642303556,-27.5685948872345));
#36420=CARTESIAN_POINT('Ctrl Pts',(-91.7917581468749,51.9181989163895,-27.2777315325995));
#36421=CARTESIAN_POINT('Ctrl Pts',(-91.8542179540807,51.9181609485176,-27.2788187901962));
#36422=CARTESIAN_POINT('Ctrl Pts',(-91.9784742598983,51.9292403924216,-27.2905995168857));
#36423=CARTESIAN_POINT('Ctrl Pts',(-92.2374526867319,52.0006918593804,-27.3410903346361));
#36424=CARTESIAN_POINT('Ctrl Pts',(-92.5361937465648,52.1932606193143,-27.4233539153998));
#36425=CARTESIAN_POINT('Ctrl Pts',(-92.7595382465735,52.5550697072727,-27.4996707691626));
#36426=CARTESIAN_POINT('Ctrl Pts',(-92.7996086580317,52.79677074847,-27.5199851902609));
#36427=CARTESIAN_POINT('Ctrl Pts',(-92.799574486947,52.9091642303556,-27.5190066584238));
#36428=CARTESIAN_POINT('',(-92.8082880085723,52.0225814645962,-27.7602817842482));
#36429=CARTESIAN_POINT('',(-92.7208917549789,51.9012693818083,-27.7602817842482));
#36430=CARTESIAN_POINT('Origin',(-91.6409078424118,52.7714546906122,-27.7602817842482));
#36431=CARTESIAN_POINT('Ctrl Pts',(-93.0494221937018,52.9091642303556,-27.7602817842482));
#36432=CARTESIAN_POINT('Ctrl Pts',(-93.0494221937018,52.7687150918545,-27.7602817842482));
#36433=CARTESIAN_POINT('Ctrl Pts',(-93.0238345665478,52.4674711790556,-27.7602817842482));
#36434=CARTESIAN_POINT('Ctrl Pts',(-92.8961171601867,52.1596002802894,-27.7602817842482));
#36435=CARTESIAN_POINT('Ctrl Pts',(-92.808287959382,52.0225814961272,-27.7602817842482));
#36436=CARTESIAN_POINT('Ctrl Pts',(-92.7208917545639,51.9012693812933,-27.7602817842482));
#36437=CARTESIAN_POINT('Ctrl Pts',(-92.6135313806376,51.7679235182691,-27.7602817842482));
#36438=CARTESIAN_POINT('Ctrl Pts',(-92.3997058570131,51.5837251193575,-27.7602817842482));
#36439=CARTESIAN_POINT('Ctrl Pts',(-92.0709005487732,51.4456870674705,-27.7602817842482));
#36440=CARTESIAN_POINT('Ctrl Pts',(-91.8853909377807,51.4185035075552,-27.7602817842482));
#36441=CARTESIAN_POINT('Ctrl Pts',(-91.7917581951854,51.41850350288,-27.7602817842482));
#36442=CARTESIAN_POINT('Ctrl Pts',(-92.7077385046585,53.1787999451435,-24.8891682091238));
#36443=CARTESIAN_POINT('Ctrl Pts',(-92.696878573029,53.1787999451435,-24.5781804563484));
#36444=CARTESIAN_POINT('Ctrl Pts',(-92.6641501812956,53.3841421392035,-23.640961941127));
#36445=CARTESIAN_POINT('Ctrl Pts',(-92.6267127069717,54.7262856146592,-22.5688929441163));
#36446=CARTESIAN_POINT('Ctrl Pts',(-92.6428125227795,56.7391513487504,-23.0299313473938));
#36447=CARTESIAN_POINT('Ctrl Pts',(-92.6860186413996,57.3363999451435,-24.2671927035732));
#36448=CARTESIAN_POINT('Ctrl Pts',(-92.7077385046585,57.3363999451435,-24.8891682091239));
#36449=CARTESIAN_POINT('Ctrl Pts',(-92.7077385046585,53.2442497920933,-24.8891682091238));
#36450=CARTESIAN_POINT('Ctrl Pts',(-92.6972277318993,53.2440303187012,-24.5879755253447));
#36451=CARTESIAN_POINT('Ctrl Pts',(-92.6655259530732,53.4422214110325,-23.6799416962308));
#36452=CARTESIAN_POINT('Ctrl Pts',(-92.6292317068663,54.7425114040781,-22.6401316068378));
#36453=CARTESIAN_POINT('Ctrl Pts',(-92.6448391628182,56.6936343492344,-23.0874170369892));
#36454=CARTESIAN_POINT('Ctrl Pts',(-92.6867169591402,57.2713890449779,-24.2867828415656));
#36455=CARTESIAN_POINT('Ctrl Pts',(-92.7077385046585,57.2709500981937,-24.8891682091239));
#36456=CARTESIAN_POINT('Ctrl Pts',(-92.7620790283712,53.3744262984743,-24.8872705962212));
#36457=CARTESIAN_POINT('Ctrl Pts',(-92.7518581204079,53.373786885295,-24.605517949496));
#36458=CARTESIAN_POINT('Ctrl Pts',(-92.7210330671867,53.5577181192147,-23.7555271169479));
#36459=CARTESIAN_POINT('Ctrl Pts',(-92.6856821055957,54.7747755527256,-22.779883277457));
#36460=CARTESIAN_POINT('Ctrl Pts',(-92.7008953944696,56.6031473008831,-23.1998406844634));
#36461=CARTESIAN_POINT('Ctrl Pts',(-92.7416372124445,57.1420524181713,-24.323765302771));
#36462=CARTESIAN_POINT('Ctrl Pts',(-92.7620790283712,57.1407735918127,-24.8872705962213));
#36463=CARTESIAN_POINT('Ctrl Pts',(-92.8921762347418,53.4287999451435,-24.882727501666));
#36464=CARTESIAN_POINT('Ctrl Pts',(-92.8815356428072,53.4284505734455,-24.609210121792));
#36465=CARTESIAN_POINT('Ctrl Pts',(-92.8494561411937,53.6080845972055,-23.7842857320453));
#36466=CARTESIAN_POINT('Ctrl Pts',(-92.8127319127848,54.7894202129105,-22.8389280811502));
#36467=CARTESIAN_POINT('Ctrl Pts',(-92.828527232911,56.5626637132095,-23.2456321261885));
#36468=CARTESIAN_POINT('Ctrl Pts',(-92.8708950508726,57.0870986885397,-24.335692741918));
#36469=CARTESIAN_POINT('Ctrl Pts',(-92.8921762347418,57.0863999451435,-24.8827275016661));
#36470=CARTESIAN_POINT('Ctrl Pts',(-92.9575862114132,53.4287999451435,-24.8804433349482));
#36471=CARTESIAN_POINT('Ctrl Pts',(-92.9467262797838,53.4287999451436,-24.6068554947156));
#36472=CARTESIAN_POINT('Ctrl Pts',(-92.9139978880504,53.6094473400333,-23.7823484615056));
#36473=CARTESIAN_POINT('Ctrl Pts',(-92.8765604137265,54.7901823736649,-22.8392082932676));
#36474=CARTESIAN_POINT('Ctrl Pts',(-92.8926602295342,56.560977473966,-23.244801439272));
#36475=CARTESIAN_POINT('Ctrl Pts',(-92.9358663481544,57.0863999451435,-24.3332676544831));
#36476=CARTESIAN_POINT('Ctrl Pts',(-92.9575862114132,57.0863999451435,-24.8804433349483));
#36477=CARTESIAN_POINT('Origin',(-93.0494221937018,53.0637405474592,-27.5102817842482));
#36478=CARTESIAN_POINT('Origin',(-94.808,62.4013478902835,-12.121631523958));
#36479=CARTESIAN_POINT('',(-94.808,74.9750616409851,-27.2602817842482));
#36480=CARTESIAN_POINT('',(-94.808,49.827634139582,-27.2602817842482));
#36481=CARTESIAN_POINT('',(-94.808,56.1513478902835,-27.2602817842482));
#36482=CARTESIAN_POINT('',(-94.808,51.0134321764148,7.14700017509565));
#36483=CARTESIAN_POINT('',(-94.808,50.6942552881213,-2.11428113023622));
#36484=CARTESIAN_POINT('',(-94.808,51.1559848803194,7.14700017509565));
#36485=CARTESIAN_POINT('',(-94.808,56.1513478902835,7.14700017509565));
#36486=CARTESIAN_POINT('',(-94.808,51.6164342496768,7.01109182020823));
#36487=CARTESIAN_POINT('Ctrl Pts',(-94.8079944929842,51.1559848803194,7.14700014970229));
#36488=CARTESIAN_POINT('Ctrl Pts',(-94.8079943877748,51.1637533661947,7.14700014897517));
#36489=CARTESIAN_POINT('Ctrl Pts',(-94.8079941332102,51.1715262167957,7.14699925565261));
#36490=CARTESIAN_POINT('Ctrl Pts',(-94.807993849283,51.1794028704787,7.14694949276275));
#36491=CARTESIAN_POINT('Ctrl Pts',(-94.8079935434027,51.187888544649,7.14689588222125));
#36492=CARTESIAN_POINT('Ctrl Pts',(-94.8079932046638,51.1964946483333,7.14678553507632));
#36493=CARTESIAN_POINT('Ctrl Pts',(-94.8079929332776,51.2052847145546,7.14657111055968));
#36494=CARTESIAN_POINT('Ctrl Pts',(-94.8079926429992,51.2146866883362,7.14634175919499));
#36495=CARTESIAN_POINT('Ctrl Pts',(-94.807992431917,51.2242987230653,7.14599337518458));
#36496=CARTESIAN_POINT('Ctrl Pts',(-94.8079923327955,51.2341350905156,7.1454818091407));
#36497=CARTESIAN_POINT('Ctrl Pts',(-94.8079922232345,51.2450074179125,7.14491636528733));
#36498=CARTESIAN_POINT('Ctrl Pts',(-94.8079922477214,51.2561531645748,7.14415160413215));
#36499=CARTESIAN_POINT('Ctrl Pts',(-94.8079923410064,51.2675244138854,7.14314365398213));
#36500=CARTESIAN_POINT('Ctrl Pts',(-94.8079924551325,51.2814361479239,7.14191051468246));
#36501=CARTESIAN_POINT('Ctrl Pts',(-94.8079926610637,51.2956837482387,7.14031340032881));
#36502=CARTESIAN_POINT('Ctrl Pts',(-94.8079928021022,51.3100990680437,7.13829472339636));
#36503=CARTESIAN_POINT('Ctrl Pts',(-94.807992935982,51.3237827117553,7.13637850812771));
#36504=CARTESIAN_POINT('Ctrl Pts',(-94.8079930090902,51.3376128323107,7.13408331384366));
#36505=CARTESIAN_POINT('Ctrl Pts',(-94.807992969312,51.3514353838385,7.13136978148744));
#36506=CARTESIAN_POINT('Ctrl Pts',(-94.8079929367756,51.362741473864,7.12915026065261));
#36507=CARTESIAN_POINT('Ctrl Pts',(-94.8079928394168,51.3740392137867,7.12665017505165));
#36508=CARTESIAN_POINT('Ctrl Pts',(-94.8079926621622,51.3852757908435,7.12385061801573));
#36509=CARTESIAN_POINT('Ctrl Pts',(-94.8079924861139,51.3964358916402,7.12107011479408));
#36510=CARTESIAN_POINT('Ctrl Pts',(-94.8079921183808,51.4075262145756,7.11799053920876));
#36511=CARTESIAN_POINT('Ctrl Pts',(-94.8079917341384,51.4185409789022,7.11458871929967));
#36512=CARTESIAN_POINT('Ctrl Pts',(-94.8079913182196,51.4304637863964,7.11090645768211));
#36513=CARTESIAN_POINT('Ctrl Pts',(-94.8079909017478,51.442301276776,7.1068433757929));
#36514=CARTESIAN_POINT('Ctrl Pts',(-94.8079906060516,51.4540959876226,7.10236569218527));
#36515=CARTESIAN_POINT('Ctrl Pts',(-94.8079903207198,51.4654772827767,7.09804495559343));
#36516=CARTESIAN_POINT('Ctrl Pts',(-94.8079901419702,51.4768190917506,7.09333843337323));
#36517=CARTESIAN_POINT('Ctrl Pts',(-94.8079900404862,51.4881096024118,7.08824649150045));
#36518=CARTESIAN_POINT('Ctrl Pts',(-94.8079899283327,51.5005871371833,7.08261921000022));
#36519=CARTESIAN_POINT('Ctrl Pts',(-94.8079899030649,51.5130014310699,7.07652155271146));
#36520=CARTESIAN_POINT('Ctrl Pts',(-94.8079898593172,51.5252815319238,7.06998611484018));
#36521=CARTESIAN_POINT('Ctrl Pts',(-94.8079898023597,51.541269647747,7.06147728100522));
#36522=CARTESIAN_POINT('Ctrl Pts',(-94.8079896939283,51.5570289491989,7.05222716939014));
#36523=CARTESIAN_POINT('Ctrl Pts',(-94.8079894412156,51.5723245852433,7.04235328482581));
#36524=CARTESIAN_POINT('Ctrl Pts',(-94.8079891892917,51.5875724812984,7.03251021814585));
#36525=CARTESIAN_POINT('Ctrl Pts',(-94.8079887852241,51.6023532966274,7.02205087639739));
#36526=CARTESIAN_POINT('Ctrl Pts',(-94.807988498546,51.6164323847771,7.01109316891345));
#36527=CARTESIAN_POINT('',(-94.808,51.8036827114453,6.60946436787639));
#36528=CARTESIAN_POINT('Ctrl Pts',(-94.808,51.6164342496768,7.01109182020823));
#36529=CARTESIAN_POINT('Ctrl Pts',(-94.808,51.626853274481,7.00298266662623));
#36530=CARTESIAN_POINT('Ctrl Pts',(-94.8080000000581,51.6368885642251,6.99460009089493));
#36531=CARTESIAN_POINT('Ctrl Pts',(-94.8079999989415,51.6464760169377,6.98597341815217));
#36532=CARTESIAN_POINT('Ctrl Pts',(-94.8079999979199,51.6552468302691,6.97808154754109));
#36533=CARTESIAN_POINT('Ctrl Pts',(-94.8079999958975,51.6636423818163,6.96998566480895));
#36534=CARTESIAN_POINT('Ctrl Pts',(-94.8079999955543,51.6716488787056,6.96168752059805));
#36535=CARTESIAN_POINT('Ctrl Pts',(-94.8079999951613,51.6808175873358,6.95218482953455));
#36536=CARTESIAN_POINT('Ctrl Pts',(-94.807999997994,51.6894767260285,6.94241509687831));
#36537=CARTESIAN_POINT('Ctrl Pts',(-94.8079999993535,51.6976698201129,6.93234831458745));
#36538=CARTESIAN_POINT('Ctrl Pts',(-94.8079999997715,51.7001892200367,6.92925275016757));
#36539=CARTESIAN_POINT('Ctrl Pts',(-94.8079999998779,51.7026658489181,6.9261323441642));
#36540=CARTESIAN_POINT('Ctrl Pts',(-94.8079999999374,51.7050997599528,6.92298565908199));
#36541=CARTESIAN_POINT('Ctrl Pts',(-94.808000000049,51.7096657243469,6.91708254601007));
#36542=CARTESIAN_POINT('Ctrl Pts',(-94.808,51.714081389237,6.91108691735616));
#36543=CARTESIAN_POINT('Ctrl Pts',(-94.808,51.7183407403044,6.90500571615023));
#36544=CARTESIAN_POINT('Ctrl Pts',(-94.808,51.7282811054116,6.89081356356137));
#36545=CARTESIAN_POINT('Ctrl Pts',(-94.808,51.7373714943293,6.87614192665437));
#36546=CARTESIAN_POINT('Ctrl Pts',(-94.808,51.7455067491979,6.86122605971442));
#36547=CARTESIAN_POINT('Ctrl Pts',(-94.808,51.75042161227,6.85221473249784));
#36548=CARTESIAN_POINT('Ctrl Pts',(-94.808,51.7549871070816,6.84311660640954));
#36549=CARTESIAN_POINT('Ctrl Pts',(-94.808,51.7591844268424,6.83398455441267));
#36550=CARTESIAN_POINT('Ctrl Pts',(-94.808,51.7612420995761,6.82950770359652));
#36551=CARTESIAN_POINT('Ctrl Pts',(-94.8080000000417,51.7632146103573,6.82502438175945));
#36552=CARTESIAN_POINT('Ctrl Pts',(-94.8079999998585,51.7650995985751,6.82054013077572));
#36553=CARTESIAN_POINT('Ctrl Pts',(-94.8079999996585,51.7671557361925,6.81564872771721));
#36554=CARTESIAN_POINT('Ctrl Pts',(-94.8079999991769,51.7691077376336,6.81075621676648));
#36555=CARTESIAN_POINT('Ctrl Pts',(-94.8079999976067,51.7709599673195,6.80586471548775));
#36556=CARTESIAN_POINT('Ctrl Pts',(-94.8079999947421,51.7743390865648,6.79694089451971));
#36557=CARTESIAN_POINT('Ctrl Pts',(-94.8079999899348,51.7773713266592,6.78801534433199));
#36558=CARTESIAN_POINT('Ctrl Pts',(-94.8079999892669,51.7800855801943,6.77907097445197));
#36559=CARTESIAN_POINT('Ctrl Pts',(-94.8079999885678,51.7829273701602,6.7697063295329));
#36560=CARTESIAN_POINT('Ctrl Pts',(-94.8079999922519,51.7854245833175,6.76031154968656));
#36561=CARTESIAN_POINT('Ctrl Pts',(-94.8079999953012,51.7876228347461,6.75087703086798));
#36562=CARTESIAN_POINT('Ctrl Pts',(-94.8079999990713,51.790340723175,6.7392123189996));
#36563=CARTESIAN_POINT('Ctrl Pts',(-94.8079999999749,51.7926008977853,6.72748820122936));
#36564=CARTESIAN_POINT('Ctrl Pts',(-94.8079999999916,51.7944803305977,6.71577730359577));
#36565=CARTESIAN_POINT('Ctrl Pts',(-94.8079999999924,51.7945700157597,6.71521846810869));
#36566=CARTESIAN_POINT('Ctrl Pts',(-94.8079999999928,51.7946588242465,6.71465967110609));
#36567=CARTESIAN_POINT('Ctrl Pts',(-94.8079999999929,51.794746759157,6.71410092056658));
#36568=CARTESIAN_POINT('Ctrl Pts',(-94.807999999995,51.7965215860279,6.70282342604174));
#36569=CARTESIAN_POINT('Ctrl Pts',(-94.8079999998131,51.7979392706365,6.6915639290449));
#36570=CARTESIAN_POINT('Ctrl Pts',(-94.8079999978357,51.7990825855175,6.68041018613788));
#36571=CARTESIAN_POINT('Ctrl Pts',(-94.8079999961474,51.8000586919075,6.67088766534787));
#36572=CARTESIAN_POINT('Ctrl Pts',(-94.8079999941356,51.8008322008879,6.66144253087235));
#36573=CARTESIAN_POINT('Ctrl Pts',(-94.8079999948881,51.8014642528191,6.65209677624602));
#36574=CARTESIAN_POINT('Ctrl Pts',(-94.807999995547,51.8020177535265,6.64391250919203));
#36575=CARTESIAN_POINT('Ctrl Pts',(-94.8079999980046,51.8024627517503,6.63580489685108));
#36576=CARTESIAN_POINT('Ctrl Pts',(-94.8079999991371,51.802853837538,6.62775164627157));
#36577=CARTESIAN_POINT('Ctrl Pts',(-94.8079999999972,51.8031508849881,6.6216348360347));
#36578=CARTESIAN_POINT('Ctrl Pts',(-94.808,51.8034170599466,6.61554878752025));
#36579=CARTESIAN_POINT('Ctrl Pts',(-94.808,51.8036827114453,6.60946436787639));
#36580=CARTESIAN_POINT('',(-94.808,53.1788075679477,-24.8860729452726));
#36581=CARTESIAN_POINT('',(-94.808,52.9095727732113,-18.7195823291517));
#36582=CARTESIAN_POINT('',(-94.808,57.3363923223394,-24.8860729452729));
#36583=CARTESIAN_POINT('Origin',(-94.808,55.2575999451435,-24.8804433349483));
#36584=CARTESIAN_POINT('',(-94.8079990389029,58.7115171863884,6.60946436754691));
#36585=CARTESIAN_POINT('',(-94.808,58.3293086023546,-2.14455125858465));
#36586=CARTESIAN_POINT('',(-94.808,58.911989345484,7.01474868213182));
#36587=CARTESIAN_POINT('Ctrl Pts',(-94.8079971167087,58.7115171924258,6.60946436728331));
#36588=CARTESIAN_POINT('Ctrl Pts',(-94.8079970485572,58.7119513489353,6.61940817514904));
#36589=CARTESIAN_POINT('Ctrl Pts',(-94.8079966811693,58.7123880473779,6.62935612389551));
#36590=CARTESIAN_POINT('Ctrl Pts',(-94.8079962442616,58.712946842772,6.63936146894493));
#36591=CARTESIAN_POINT('Ctrl Pts',(-94.8079957782272,58.7135428907033,6.65003382824076));
#36592=CARTESIAN_POINT('Ctrl Pts',(-94.8079952365712,58.7142777970012,6.66077104982779));
#36593=CARTESIAN_POINT('Ctrl Pts',(-94.8079948472882,58.7152623200409,6.67158468954526));
#36594=CARTESIAN_POINT('Ctrl Pts',(-94.80799442035,58.716342075847,6.6834443310151));
#36595=CARTESIAN_POINT('Ctrl Pts',(-94.807994190197,58.7177220156848,6.6953951499379));
#36596=CARTESIAN_POINT('Ctrl Pts',(-94.807994191566,58.7195088748257,6.70739954906639));
#36597=CARTESIAN_POINT('Ctrl Pts',(-94.8079941931845,58.7216213449297,6.72159145356281));
#36598=CARTESIAN_POINT('Ctrl Pts',(-94.80799449634,58.7243026099523,6.73585641323513));
#36599=CARTESIAN_POINT('Ctrl Pts',(-94.8079948071861,58.7276750701132,6.7500809128968));
#36600=CARTESIAN_POINT('Ctrl Pts',(-94.8079951139751,58.7310035130143,6.76411975476995));
#36601=CARTESIAN_POINT('Ctrl Pts',(-94.8079954144699,58.7350035432859,6.77811535967085));
#36602=CARTESIAN_POINT('Ctrl Pts',(-94.8079954905875,58.7397599221727,6.79195997315792));
#36603=CARTESIAN_POINT('Ctrl Pts',(-94.8079955514453,58.7435627593636,6.80302906843284));
#36604=CARTESIAN_POINT('Ctrl Pts',(-94.8079954765423,58.7478473487891,6.81400060241596));
#36605=CARTESIAN_POINT('Ctrl Pts',(-94.8079951538972,58.7526544848255,6.82484553588106));
#36606=CARTESIAN_POINT('Ctrl Pts',(-94.807995119439,58.753167882195,6.82600376403829));
#36607=CARTESIAN_POINT('Ctrl Pts',(-94.8079950821971,58.753687262409,6.82716057425774));
#36608=CARTESIAN_POINT('Ctrl Pts',(-94.8079950419541,58.75421253058,6.82831592372869));
#36609=CARTESIAN_POINT('Ctrl Pts',(-94.807994642256,58.7594295658217,6.8397910125283));
#36610=CARTESIAN_POINT('Ctrl Pts',(-94.8079940040632,58.7652395342964,6.8511236162315));
#36611=CARTESIAN_POINT('Ctrl Pts',(-94.8079934148916,58.7716851711004,6.86232194114226));
#36612=CARTESIAN_POINT('Ctrl Pts',(-94.80799284285,58.7779434023028,6.87319467699492));
#36613=CARTESIAN_POINT('Ctrl Pts',(-94.8079923153681,58.7848009814263,6.88394190886304));
#36614=CARTESIAN_POINT('Ctrl Pts',(-94.8079918938535,58.7922488473695,6.89453754546729));
#36615=CARTESIAN_POINT('Ctrl Pts',(-94.8079914117342,58.8007675574355,6.90665660841564));
#36616=CARTESIAN_POINT('Ctrl Pts',(-94.8079910585457,58.8100578545678,6.91857667220163));
#36617=CARTESIAN_POINT('Ctrl Pts',(-94.8079907421835,58.8200502321092,6.93021749092766));
#36618=CARTESIAN_POINT('Ctrl Pts',(-94.807990354668,58.832290003098,6.94447645529693));
#36619=CARTESIAN_POINT('Ctrl Pts',(-94.8079899982452,58.8455797253814,6.95831376290151));
#36620=CARTESIAN_POINT('Ctrl Pts',(-94.8079895489719,58.8597407132286,6.97155044456256));
#36621=CARTESIAN_POINT('Ctrl Pts',(-94.8079895143575,58.8608317511562,6.97257026901861));
#36622=CARTESIAN_POINT('Ctrl Pts',(-94.8079894791494,58.8619279394799,6.97358654224192));
#36623=CARTESIAN_POINT('Ctrl Pts',(-94.8079894432687,58.8630291860037,6.9745991898085));
#36624=CARTESIAN_POINT('Ctrl Pts',(-94.8079890663011,58.8745990600311,6.98523822886689));
#36625=CARTESIAN_POINT('Ctrl Pts',(-94.8079886291787,58.8867274096507,6.99547346830693));
#36626=CARTESIAN_POINT('Ctrl Pts',(-94.8079881436375,58.8993327162263,7.00523011989502));
#36627=CARTESIAN_POINT('Ctrl Pts',(-94.8079879831234,58.9034998793189,7.00845555183207));
#36628=CARTESIAN_POINT('Ctrl Pts',(-94.8079878175301,58.907719429755,7.01162895405384));
#36629=CARTESIAN_POINT('Ctrl Pts',(-94.8079876467836,58.9119893986799,7.01474860864487));
#36630=CARTESIAN_POINT('',(-94.808,59.3981534942849,7.14700017509565));
#36631=CARTESIAN_POINT('Ctrl Pts',(-94.808,58.911989345484,7.01474868213182));
#36632=CARTESIAN_POINT('Ctrl Pts',(-94.808,58.9229534245146,7.02275908280843));
#36633=CARTESIAN_POINT('Ctrl Pts',(-94.807999999481,58.9342473188533,7.03041266965766));
#36634=CARTESIAN_POINT('Ctrl Pts',(-94.8079999975102,58.9458602060107,7.03770179576649));
#36635=CARTESIAN_POINT('Ctrl Pts',(-94.8079999957372,58.9563069263013,7.04425894736797));
#36636=CARTESIAN_POINT('Ctrl Pts',(-94.8079999941234,58.9670182482993,7.05052446638237));
#36637=CARTESIAN_POINT('Ctrl Pts',(-94.8079999947603,58.9779866056759,7.05650551741216));
#36638=CARTESIAN_POINT('Ctrl Pts',(-94.8079999954738,58.9902718351635,7.06320465949476));
#36639=CARTESIAN_POINT('Ctrl Pts',(-94.8079999981794,59.0028787448153,7.06954671628235));
#36640=CARTESIAN_POINT('Ctrl Pts',(-94.8079999992801,59.0157231041634,7.0755222980406));
#36641=CARTESIAN_POINT('Ctrl Pts',(-94.8079999996762,59.0203458688229,7.07767294700824));
#36642=CARTESIAN_POINT('Ctrl Pts',(-94.8079999998151,59.0249980277827,7.07977792840822));
#36643=CARTESIAN_POINT('Ctrl Pts',(-94.8079999998943,59.0296744900584,7.08183518096785));
#36644=CARTESIAN_POINT('Ctrl Pts',(-94.8080000001088,59.0423342540068,7.08740441904824));
#36645=CARTESIAN_POINT('Ctrl Pts',(-94.808,59.0551724348137,7.09262310119491));
#36646=CARTESIAN_POINT('Ctrl Pts',(-94.808,59.0680861150716,7.09745516267025));
#36647=CARTESIAN_POINT('Ctrl Pts',(-94.808,59.0815689834619,7.10250020386876));
#36648=CARTESIAN_POINT('Ctrl Pts',(-94.808,59.09512951035,7.10712239305376));
#36649=CARTESIAN_POINT('Ctrl Pts',(-94.808,59.1086568229196,7.11130811391248));
#36650=CARTESIAN_POINT('Ctrl Pts',(-94.808,59.1213474690304,7.11523494726268));
#36651=CARTESIAN_POINT('Ctrl Pts',(-94.808,59.1340047286623,7.11877739219018));
#36652=CARTESIAN_POINT('Ctrl Pts',(-94.808,59.1465880583224,7.1219422565182));
#36653=CARTESIAN_POINT('Ctrl Pts',(-94.808,59.1505346528123,7.1229348742478));
#36654=CARTESIAN_POINT('Ctrl Pts',(-94.8080000000071,59.1544731807239,7.12389259403156));
#36655=CARTESIAN_POINT('Ctrl Pts',(-94.807999999968,59.1584048894102,7.12481504822546));
#36656=CARTESIAN_POINT('Ctrl Pts',(-94.8079999999022,59.1650290404331,7.12636920098183));
#36657=CARTESIAN_POINT('Ctrl Pts',(-94.8079999996393,59.1716338746697,7.1278233266248));
#36658=CARTESIAN_POINT('Ctrl Pts',(-94.8079999991309,59.1782257587667,7.12918153900467));
#36659=CARTESIAN_POINT('Ctrl Pts',(-94.8079999983563,59.1882696423344,7.13125101213302));
#36660=CARTESIAN_POINT('Ctrl Pts',(-94.8079999975768,59.1982932495264,7.13309479951925));
#36661=CARTESIAN_POINT('Ctrl Pts',(-94.8079999977078,59.2083155515038,7.1347352846627));
#36662=CARTESIAN_POINT('Ctrl Pts',(-94.8079999978563,59.2196836841657,7.13659606003974));
#36663=CARTESIAN_POINT('Ctrl Pts',(-94.8079999988754,59.2310491983567,7.13819512107756));
#36664=CARTESIAN_POINT('Ctrl Pts',(-94.8079999994162,59.242359814301,7.13956211667655));
#36665=CARTESIAN_POINT('Ctrl Pts',(-94.8080000000994,59.2566479409488,7.14128897278602));
#36666=CARTESIAN_POINT('Ctrl Pts',(-94.8080000000014,59.2708433954141,7.14264880951332));
#36667=CARTESIAN_POINT('Ctrl Pts',(-94.8079999999964,59.2847588755997,7.14369322893346));
#36668=CARTESIAN_POINT('Ctrl Pts',(-94.8079999999962,59.2851757566278,7.14372451773096));
#36669=CARTESIAN_POINT('Ctrl Pts',(-94.8079999999961,59.2855923873238,7.14375552505274));
#36670=CARTESIAN_POINT('Ctrl Pts',(-94.8079999999958,59.2860087649068,7.14378625350442));
#36671=CARTESIAN_POINT('Ctrl Pts',(-94.8079999999897,59.2964884235603,7.14455964692829));
#36672=CARTESIAN_POINT('Ctrl Pts',(-94.8079999998752,59.3068013187962,7.14515995740689));
#36673=CARTESIAN_POINT('Ctrl Pts',(-94.8079999992766,59.3168814433518,7.14561685792488));
#36674=CARTESIAN_POINT('Ctrl Pts',(-94.8079999987378,59.3259529396663,7.14602804047944));
#36675=CARTESIAN_POINT('Ctrl Pts',(-94.8079999979296,59.3348348670308,7.1463230403996));
#36676=CARTESIAN_POINT('Ctrl Pts',(-94.8079999977838,59.3435145050842,7.14652994909577));
#36677=CARTESIAN_POINT('Ctrl Pts',(-94.8079999976474,59.3516278012802,7.1467233571074));
#36678=CARTESIAN_POINT('Ctrl Pts',(-94.8079999981898,59.3595637248133,7.14683976210758));
#36679=CARTESIAN_POINT('Ctrl Pts',(-94.8079999988303,59.3673558720415,7.14690741788688));
#36680=CARTESIAN_POINT('Ctrl Pts',(-94.8079999994278,59.3746254557963,7.14697053647791));
#36681=CARTESIAN_POINT('Ctrl Pts',(-94.8079999998885,59.3817696418078,7.14699121851016));
#36682=CARTESIAN_POINT('Ctrl Pts',(-94.8079999999701,59.3888611012329,7.14699743557879));
#36683=CARTESIAN_POINT('Ctrl Pts',(-94.8080000000058,59.3919649360815,7.14700015670474));
#36684=CARTESIAN_POINT('Ctrl Pts',(-94.808,59.3950593034504,7.14700017509565));
#36685=CARTESIAN_POINT('Ctrl Pts',(-94.808,59.3981534942849,7.14700017509565));
#36686=CARTESIAN_POINT('',(-94.808,65.4045463960021,7.14700017509565));
#36687=CARTESIAN_POINT('',(-94.808,56.1513478902835,7.14700017509565));
#36688=CARTESIAN_POINT('',(-94.808,65.8911214167674,7.01385615332137));
#36689=CARTESIAN_POINT('Ctrl Pts',(-94.8079944854442,65.4045463960021,7.14700014965055));
#36690=CARTESIAN_POINT('Ctrl Pts',(-94.8079943832537,65.4123529728952,7.14700014894382));
#36691=CARTESIAN_POINT('Ctrl Pts',(-94.8079941427963,65.4201639409716,7.14699934575415));
#36692=CARTESIAN_POINT('Ctrl Pts',(-94.8079938748321,65.428083972478,7.14695459054674));
#36693=CARTESIAN_POINT('Ctrl Pts',(-94.8079935866562,65.4366013859168,7.14690645960122));
#36694=CARTESIAN_POINT('Ctrl Pts',(-94.8079932677266,65.4452449037507,7.14680748349692));
#36695=CARTESIAN_POINT('Ctrl Pts',(-94.8079930099285,65.4540836602715,7.14661529506289));
#36696=CARTESIAN_POINT('Ctrl Pts',(-94.8079927350217,65.4635090018247,7.14641035202265));
#36697=CARTESIAN_POINT('Ctrl Pts',(-94.8079925314506,65.4731559755915,7.14609945427548));
#36698=CARTESIAN_POINT('Ctrl Pts',(-94.8079924307248,65.4830447244462,7.14564340714));
#36699=CARTESIAN_POINT('Ctrl Pts',(-94.8079923201132,65.4939040191697,7.14514260058451));
#36700=CARTESIAN_POINT('Ctrl Pts',(-94.807992331329,65.5050542842109,7.14446680691076));
#36701=CARTESIAN_POINT('Ctrl Pts',(-94.807992409252,65.516454980667,7.14357772826662));
#36702=CARTESIAN_POINT('Ctrl Pts',(-94.8079924956318,65.529092975722,7.14259215939795));
#36703=CARTESIAN_POINT('Ctrl Pts',(-94.8079926569123,65.5420370800676,7.14134468911744));
#36704=CARTESIAN_POINT('Ctrl Pts',(-94.8079927851016,65.5551706329382,7.13979726837373));
#36705=CARTESIAN_POINT('Ctrl Pts',(-94.8079929323456,65.5702564212728,7.13801983145058));
#36706=CARTESIAN_POINT('Ctrl Pts',(-94.8079930294094,65.5855877916123,7.13584718562894));
#36707=CARTESIAN_POINT('Ctrl Pts',(-94.8079930014189,65.6009586296279,7.1332337038028));
#36708=CARTESIAN_POINT('Ctrl Pts',(-94.8079929783736,65.6136138292533,7.13108195812739));
#36709=CARTESIAN_POINT('Ctrl Pts',(-94.8079928738434,65.6262935864576,7.12863187966994));
#36710=CARTESIAN_POINT('Ctrl Pts',(-94.807992702727,65.6389093280993,7.1258577668112));
#36711=CARTESIAN_POINT('Ctrl Pts',(-94.8079926741991,65.6410125814584,7.12539527619));
#36712=CARTESIAN_POINT('Ctrl Pts',(-94.8079926414206,65.6431144781067,7.12492421013562));
#36713=CARTESIAN_POINT('Ctrl Pts',(-94.8079926045564,65.6452151057699,7.12444432995633));
#36714=CARTESIAN_POINT('Ctrl Pts',(-94.8079924438141,65.6543746699963,7.12235186330923));
#36715=CARTESIAN_POINT('Ctrl Pts',(-94.8079922031225,65.6634855971518,7.12007773277071));
#36716=CARTESIAN_POINT('Ctrl Pts',(-94.8079918990887,65.6725536024682,7.11762215872438));
#36717=CARTESIAN_POINT('Ctrl Pts',(-94.807991384204,65.687910369988,7.11346361685748));
#36718=CARTESIAN_POINT('Ctrl Pts',(-94.8079907989961,65.7031241308317,7.10877020642323));
#36719=CARTESIAN_POINT('Ctrl Pts',(-94.8079904176093,65.718282318332,7.10347250402104));
#36720=CARTESIAN_POINT('Ctrl Pts',(-94.8079901240334,65.7299504702268,7.09939454969295));
#36721=CARTESIAN_POINT('Ctrl Pts',(-94.8079899388693,65.7415877749439,7.09495899451561));
#36722=CARTESIAN_POINT('Ctrl Pts',(-94.8079898353439,65.7531876932824,7.09016327745962));
#36723=CARTESIAN_POINT('Ctrl Pts',(-94.8079897220006,65.7658876889687,7.08491275895192));
#36724=CARTESIAN_POINT('Ctrl Pts',(-94.8079896996892,65.7785423061663,7.07923084186669));
#36725=CARTESIAN_POINT('Ctrl Pts',(-94.8079896653813,65.7910875701187,7.07314354799348));
#36726=CARTESIAN_POINT('Ctrl Pts',(-94.8079896219959,65.8069522028226,7.06544560860973));
#36727=CARTESIAN_POINT('Ctrl Pts',(-94.8079895430393,65.8226409982734,7.05709996400897));
#36728=CARTESIAN_POINT('Ctrl Pts',(-94.8079893212377,65.8379483771209,7.04819905001048));
#36729=CARTESIAN_POINT('Ctrl Pts',(-94.8079890926845,65.8537217199685,7.03902718789384));
#36730=CARTESIAN_POINT('Ctrl Pts',(-94.8079886958967,65.8690845498579,7.02926936699707));
#36731=CARTESIAN_POINT('Ctrl Pts',(-94.8079883622383,65.8837968612042,7.01903126408985));
#36732=CARTESIAN_POINT('Ctrl Pts',(-94.8079883413749,65.8847168135964,7.01839108138573));
#36733=CARTESIAN_POINT('Ctrl Pts',(-94.8079883207839,65.8856342349039,7.01774903261703));
#36734=CARTESIAN_POINT('Ctrl Pts',(-94.8079883005323,65.8865490717182,7.01710514821057));
#36735=CARTESIAN_POINT('Ctrl Pts',(-94.8079882666315,65.8880804918862,7.01602729743933));
#36736=CARTESIAN_POINT('Ctrl Pts',(-94.8079882340305,65.8896046656989,7.01494423733209));
#36737=CARTESIAN_POINT('Ctrl Pts',(-94.8079882033084,65.8911195975973,7.01385735427058));
#36738=CARTESIAN_POINT('',(-94.808,66.0911827114454,6.6094643678764));
#36739=CARTESIAN_POINT('Ctrl Pts',(-94.808,65.8911214167674,7.01385615332137));
#36740=CARTESIAN_POINT('Ctrl Pts',(-94.808,65.9020304645622,7.00602943877029));
#36741=CARTESIAN_POINT('Ctrl Pts',(-94.8080000000084,65.9125495096871,6.9979404310043));
#36742=CARTESIAN_POINT('Ctrl Pts',(-94.8079999999785,65.9226085386139,6.98961666378207));
#36743=CARTESIAN_POINT('Ctrl Pts',(-94.8079999999512,65.9318000553666,6.98201075605221));
#36744=CARTESIAN_POINT('Ctrl Pts',(-94.807999999883,65.9406070005615,6.9742090879605));
#36745=CARTESIAN_POINT('Ctrl Pts',(-94.8079999999061,65.9490113392397,6.96621309002651));
#36746=CARTESIAN_POINT('Ctrl Pts',(-94.8079999999256,65.9561078773127,6.95946135072331));
#36747=CARTESIAN_POINT('Ctrl Pts',(-94.8079999999899,65.9629168822783,6.95257166789799));
#36748=CARTESIAN_POINT('Ctrl Pts',(-94.8079999999969,65.969456667227,6.94552977185789));
#36749=CARTESIAN_POINT('Ctrl Pts',(-94.8079999999979,65.9704075444019,6.94450588831039));
#36750=CARTESIAN_POINT('Ctrl Pts',(-94.8079999999984,65.971352722157,6.94347878080371));
#36751=CARTESIAN_POINT('Ctrl Pts',(-94.8079999999988,65.9722922372332,6.94244850282425));
#36752=CARTESIAN_POINT('Ctrl Pts',(-94.8080000000013,65.9796583342532,6.93437079577465));
#36753=CARTESIAN_POINT('Ctrl Pts',(-94.808,65.9866827987026,6.92608750720198));
#36754=CARTESIAN_POINT('Ctrl Pts',(-94.808,65.9933787052443,6.91760333026965));
#36755=CARTESIAN_POINT('Ctrl Pts',(-94.808,66.0013276123587,6.90753151490634));
#36756=CARTESIAN_POINT('Ctrl Pts',(-94.808,66.0088119564632,6.8971758978428));
#36757=CARTESIAN_POINT('Ctrl Pts',(-94.808,66.0158003214404,6.88660404724347));
#36758=CARTESIAN_POINT('Ctrl Pts',(-94.808,66.0201464108732,6.88002937515285));
#36759=CARTESIAN_POINT('Ctrl Pts',(-94.8080000000143,66.0243011466128,6.87337208375101));
#36760=CARTESIAN_POINT('Ctrl Pts',(-94.8079999999732,66.0282533282353,6.86666034475715));
#36761=CARTESIAN_POINT('Ctrl Pts',(-94.8079999999405,66.0313934857955,6.86132761464585));
#36762=CARTESIAN_POINT('Ctrl Pts',(-94.8079999998775,66.0344058244978,6.85596053628574));
#36763=CARTESIAN_POINT('Ctrl Pts',(-94.8079999995818,66.0372871859116,6.85057002180793));
#36764=CARTESIAN_POINT('Ctrl Pts',(-94.8079999990418,66.0425507196941,6.84072288672657));
#36765=CARTESIAN_POINT('Ctrl Pts',(-94.8079999978126,66.0473690933904,6.83079706085717));
#36766=CARTESIAN_POINT('Ctrl Pts',(-94.8079999976609,66.0517256976012,6.82084422796311));
#36767=CARTESIAN_POINT('Ctrl Pts',(-94.8079999975244,66.0556471132564,6.81188560036312));
#36768=CARTESIAN_POINT('Ctrl Pts',(-94.8079999986505,66.0591938422474,6.80290581193964));
#36769=CARTESIAN_POINT('Ctrl Pts',(-94.8079999994432,66.0623804446141,6.79391000541124));
#36770=CARTESIAN_POINT('Ctrl Pts',(-94.8079999997968,66.0638021453319,6.78989653177166));
#36771=CARTESIAN_POINT('Ctrl Pts',(-94.8079999998938,66.0651553637256,6.78588059263341));
#36772=CARTESIAN_POINT('Ctrl Pts',(-94.8079999999464,66.0664410227455,6.78185924016186));
#36773=CARTESIAN_POINT('Ctrl Pts',(-94.808000000029,66.0684628994609,6.7755351069344));
#36774=CARTESIAN_POINT('Ctrl Pts',(-94.808,66.0703178283223,6.7691975588799));
#36775=CARTESIAN_POINT('Ctrl Pts',(-94.808,66.0720225926907,6.76283388241769));
#36776=CARTESIAN_POINT('Ctrl Pts',(-94.808,66.0748746885284,6.75218735819022));
#36777=CARTESIAN_POINT('Ctrl Pts',(-94.808,66.077300940116,6.7414686724141));
#36778=CARTESIAN_POINT('Ctrl Pts',(-94.808,66.0793623680944,6.73070611688486));
#36779=CARTESIAN_POINT('Ctrl Pts',(-94.808,66.0816276033554,6.71887949934687));
#36780=CARTESIAN_POINT('Ctrl Pts',(-94.8080000001573,66.083450852131,6.70700308724296));
#36781=CARTESIAN_POINT('Ctrl Pts',(-94.807999999842,66.0849255464506,6.69516876012026));
#36782=CARTESIAN_POINT('Ctrl Pts',(-94.8079999997685,66.0852692139711,6.69241085035943));
#36783=CARTESIAN_POINT('Ctrl Pts',(-94.807999999655,66.0855940197216,6.68965519622457));
#36784=CARTESIAN_POINT('Ctrl Pts',(-94.8079999994467,66.0859016528184,6.68690279713741));
#36785=CARTESIAN_POINT('Ctrl Pts',(-94.8079999986613,66.087061552503,6.67652515290585));
#36786=CARTESIAN_POINT('Ctrl Pts',(-94.8079999962448,66.0879713239106,6.66619682910214));
#36787=CARTESIAN_POINT('Ctrl Pts',(-94.8079999961155,66.0887029121767,6.65594915698612));
#36788=CARTESIAN_POINT('Ctrl Pts',(-94.8079999960045,66.08933081021,6.64715391864672));
#36789=CARTESIAN_POINT('Ctrl Pts',(-94.8079999979519,66.089827452377,6.63841879093716));
#36790=CARTESIAN_POINT('Ctrl Pts',(-94.8079999990703,66.0902575725656,6.62973106668067));
#36791=CARTESIAN_POINT('Ctrl Pts',(-94.8079999999424,66.0905929990451,6.62295600045482));
#36792=CARTESIAN_POINT('Ctrl Pts',(-94.808,66.0908882217238,6.61620929141629));
#36793=CARTESIAN_POINT('Ctrl Pts',(-94.808,66.0911827114454,6.6094643678764));
#36794=CARTESIAN_POINT('',(-94.808,67.4663075679477,-24.8860729452725));
#36795=CARTESIAN_POINT('',(-94.808,67.1834807104578,-18.4082729105249));
#36796=CARTESIAN_POINT('',(-94.808,71.6238923223392,-24.8860729452765));
#36797=CARTESIAN_POINT('Origin',(-94.808,69.5450999451435,-24.8804433349482));
#36798=CARTESIAN_POINT('',(-94.8079990551526,72.9990171861994,6.60946436755515));
#36799=CARTESIAN_POINT('',(-94.808,72.603216539601,-2.45586067721144));
#36800=CARTESIAN_POINT('',(-94.8079881503648,73.1867599499296,7.01185904268726));
#36801=CARTESIAN_POINT('Ctrl Pts',(-94.8079971654579,72.9990171920856,6.60946436729816));
#36802=CARTESIAN_POINT('Ctrl Pts',(-94.807997100165,72.9994256475357,6.61881952467652));
#36803=CARTESIAN_POINT('Ctrl Pts',(-94.8079967643637,72.9998362525908,6.62817902815122));
#36804=CARTESIAN_POINT('Ctrl Pts',(-94.8079963623074,73.0003531278364,6.63760949657273));
#36805=CARTESIAN_POINT('Ctrl Pts',(-94.8079959353704,73.0009019892618,6.64762355776692));
#36806=CARTESIAN_POINT('Ctrl Pts',(-94.8079954362204,73.0015706348513,6.65771724505543));
#36807=CARTESIAN_POINT('Ctrl Pts',(-94.8079950665875,73.0024549385706,6.66791461252717));
#36808=CARTESIAN_POINT('Ctrl Pts',(-94.8079946645511,73.0034167637957,6.67900592091994));
#36809=CARTESIAN_POINT('Ctrl Pts',(-94.8079944272739,73.0046336745612,6.69021926616719));
#36810=CARTESIAN_POINT('Ctrl Pts',(-94.8079943989666,73.0061964263162,6.7015292869212));
#36811=CARTESIAN_POINT('Ctrl Pts',(-94.8079943662622,73.0080019303547,6.71459616595742));
#36812=CARTESIAN_POINT('Ctrl Pts',(-94.8079945972541,73.0102691155948,6.72779078671374));
#36813=CARTESIAN_POINT('Ctrl Pts',(-94.807994866321,73.01309527379,6.74101615806585));
#36814=CARTESIAN_POINT('Ctrl Pts',(-94.8079951445777,73.0160179578722,6.75469323474111));
#36815=CARTESIAN_POINT('Ctrl Pts',(-94.8079954447262,73.0195370346372,6.76839992639606));
#36816=CARTESIAN_POINT('Ctrl Pts',(-94.8079955655639,73.023727876398,6.78201087611434));
#36817=CARTESIAN_POINT('Ctrl Pts',(-94.8079955766087,73.0241109273423,6.78325494292478));
#36818=CARTESIAN_POINT('Ctrl Pts',(-94.8079955861508,73.0244995610461,6.78449823188248));
#36819=CARTESIAN_POINT('Ctrl Pts',(-94.8079955940217,73.0248938162754,6.78574066092361));
#36820=CARTESIAN_POINT('Ctrl Pts',(-94.8079956690441,73.0286516810448,6.79758293966896));
#36821=CARTESIAN_POINT('Ctrl Pts',(-94.80799560699,73.0329222983606,6.80934275524808));
#36822=CARTESIAN_POINT('Ctrl Pts',(-94.8079952901313,73.0377450466203,6.82096502668229));
#36823=CARTESIAN_POINT('Ctrl Pts',(-94.8079952872761,73.0377885040548,6.82106975412655));
#36824=CARTESIAN_POINT('Ctrl Pts',(-94.8079952844005,73.0378320067789,6.82117446930273));
#36825=CARTESIAN_POINT('Ctrl Pts',(-94.8079952815043,73.0378755547219,6.82127917216788));
#36826=CARTESIAN_POINT('Ctrl Pts',(-94.8079949616969,73.0426843251635,6.83284095923151));
#36827=CARTESIAN_POINT('Ctrl Pts',(-94.8079943481719,73.048039727843,6.84426401016416));
#36828=CARTESIAN_POINT('Ctrl Pts',(-94.8079937499842,73.0539832974962,6.85554592970913));
#36829=CARTESIAN_POINT('Ctrl Pts',(-94.8079931847452,73.0595994912877,6.8662064334469));
#36830=CARTESIAN_POINT('Ctrl Pts',(-94.807992637827,73.0657443335221,6.87674790445169));
#36831=CARTESIAN_POINT('Ctrl Pts',(-94.8079922036423,73.072424730351,6.8871613054314));
#36832=CARTESIAN_POINT('Ctrl Pts',(-94.8079917270126,73.0797581878091,6.8985926971638));
#36833=CARTESIAN_POINT('Ctrl Pts',(-94.8079913796778,73.0877365565329,6.90986923758136));
#36834=CARTESIAN_POINT('Ctrl Pts',(-94.8079910983974,73.0963206314165,6.92093778323665));
#36835=CARTESIAN_POINT('Ctrl Pts',(-94.8079907389439,73.1072903790019,6.93508248183504));
#36836=CARTESIAN_POINT('Ctrl Pts',(-94.8079904664267,73.1192485030061,6.9488863324584));
#36837=CARTESIAN_POINT('Ctrl Pts',(-94.8079900993728,73.1320442407149,6.96218472871734));
#36838=CARTESIAN_POINT('Ctrl Pts',(-94.8079897396447,73.1445845947193,6.97521770896225));
#36839=CARTESIAN_POINT('Ctrl Pts',(-94.8079892854596,73.1579250941828,6.98776110206532));
#36840=CARTESIAN_POINT('Ctrl Pts',(-94.8079887419899,73.1719120058883,6.99966108731609));
#36841=CARTESIAN_POINT('Ctrl Pts',(-94.8079885526672,73.1767844749748,7.00380655641506));
#36842=CARTESIAN_POINT('Ctrl Pts',(-94.8079883541505,73.181735582295,7.00787423782027));
#36843=CARTESIAN_POINT('Ctrl Pts',(-94.8079881503648,73.1867599499296,7.01185904268726));
#36844=CARTESIAN_POINT('',(-94.808,73.6467138767115,7.14700017509565));
#36845=CARTESIAN_POINT('Ctrl Pts',(-94.808,73.186759897545,7.01185910934409));
#36846=CARTESIAN_POINT('Ctrl Pts',(-94.808,73.1976416470687,7.0204893844284));
#36847=CARTESIAN_POINT('Ctrl Pts',(-94.8079999996948,73.2088649097679,7.02872863286172));
#36848=CARTESIAN_POINT('Ctrl Pts',(-94.8079999980545,73.2203942925456,7.03654633579918));
#36849=CARTESIAN_POINT('Ctrl Pts',(-94.8079999962032,73.2334071178286,7.04536991329692));
#36850=CARTESIAN_POINT('Ctrl Pts',(-94.8079999946691,73.2468104190351,7.05365549444121));
#36851=CARTESIAN_POINT('Ctrl Pts',(-94.807999996341,73.2606032843253,7.06141737426446));
#36852=CARTESIAN_POINT('Ctrl Pts',(-94.8079999977089,73.2718889643458,7.06776834559631));
#36853=CARTESIAN_POINT('Ctrl Pts',(-94.8079999994752,73.2834378332533,7.07377110578611));
#36854=CARTESIAN_POINT('Ctrl Pts',(-94.8079999997898,73.2951864326982,7.07943123505941));
#36855=CARTESIAN_POINT('Ctrl Pts',(-94.8080000002183,73.3111926979586,7.08714258235495));
#36856=CARTESIAN_POINT('Ctrl Pts',(-94.808,73.3275727876695,7.09420771466372));
#36857=CARTESIAN_POINT('Ctrl Pts',(-94.808,73.3440898252391,7.10055960487063));
#36858=CARTESIAN_POINT('Ctrl Pts',(-94.808,73.3573366114325,7.10565386775771));
#36859=CARTESIAN_POINT('Ctrl Pts',(-94.808,73.3706662585559,7.11028817167024));
#36860=CARTESIAN_POINT('Ctrl Pts',(-94.808,73.3839586393625,7.11444842303344));
#36861=CARTESIAN_POINT('Ctrl Pts',(-94.808,73.3955894725682,7.11808864297623));
#36862=CARTESIAN_POINT('Ctrl Pts',(-94.8080000001076,73.4071898779865,7.12136632865303));
#36863=CARTESIAN_POINT('Ctrl Pts',(-94.8079999998908,73.4187187356511,7.12429611010591));
#36864=CARTESIAN_POINT('Ctrl Pts',(-94.8079999996996,73.4288797987469,7.1268782995184));
#36865=CARTESIAN_POINT('Ctrl Pts',(-94.8079999983658,73.4389825505437,7.12919634750739));
#36866=CARTESIAN_POINT('Ctrl Pts',(-94.8079999970404,73.4490512315148,7.13125893416675));
#36867=CARTESIAN_POINT('Ctrl Pts',(-94.8079999957811,73.4586168407691,7.13321846571741));
#36868=CARTESIAN_POINT('Ctrl Pts',(-94.8079999954219,73.4681604994052,7.13494890751007));
#36869=CARTESIAN_POINT('Ctrl Pts',(-94.8079999961946,73.4776984971788,7.13647403241175));
#36870=CARTESIAN_POINT('Ctrl Pts',(-94.8079999970818,73.4886501352842,7.13822519826283));
#36871=CARTESIAN_POINT('Ctrl Pts',(-94.8079999988111,73.4995932163372,7.13970549145443));
#36872=CARTESIAN_POINT('Ctrl Pts',(-94.8079999994719,73.5104719002299,7.14094859061897));
#36873=CARTESIAN_POINT('Ctrl Pts',(-94.8080000000311,73.5196789255178,7.1420006705908));
#36874=CARTESIAN_POINT('Ctrl Pts',(-94.8079999999813,73.528838215192,7.14288646811149));
#36875=CARTESIAN_POINT('Ctrl Pts',(-94.807999999988,73.5378918066759,7.14361960488643));
#36876=CARTESIAN_POINT('Ctrl Pts',(-94.8079999999909,73.5417709776621,7.14393373027096));
#36877=CARTESIAN_POINT('Ctrl Pts',(-94.8079999999892,73.5456307780801,7.14421990700234));
#36878=CARTESIAN_POINT('Ctrl Pts',(-94.8079999999733,73.5494678365972,7.14448055232446));
#36879=CARTESIAN_POINT('Ctrl Pts',(-94.8079999999327,73.5592297261644,7.14514366205795));
#36880=CARTESIAN_POINT('Ctrl Pts',(-94.8079999996011,73.568836493922,7.1456434830104));
#36881=CARTESIAN_POINT('Ctrl Pts',(-94.8079999990373,73.5782364278741,7.14601183876463));
#36882=CARTESIAN_POINT('Ctrl Pts',(-94.8079999985284,73.5867205022561,7.14634430467703));
#36883=CARTESIAN_POINT('Ctrl Pts',(-94.8079999980758,73.5950350909656,7.14656964810819));
#36884=CARTESIAN_POINT('Ctrl Pts',(-94.807999998275,73.6031797873125,7.14671839349838));
#36885=CARTESIAN_POINT('Ctrl Pts',(-94.8079999984578,73.6106577396214,7.14685496224038));
#36886=CARTESIAN_POINT('Ctrl Pts',(-94.8079999991339,73.6179920648228,7.14692695121813));
#36887=CARTESIAN_POINT('Ctrl Pts',(-94.8079999995511,73.6252249899081,7.14696327373016));
#36888=CARTESIAN_POINT('Ctrl Pts',(-94.8079999999684,73.6324579149934,7.14699959624218));
#36889=CARTESIAN_POINT('Ctrl Pts',(-94.808,73.6395885240255,7.14700017509565));
#36890=CARTESIAN_POINT('Ctrl Pts',(-94.808,73.6467138767115,7.14700017509565));
#36891=CARTESIAN_POINT('',(-94.808,73.7892636041523,7.14700017509566));
#36892=CARTESIAN_POINT('',(-94.808,56.1513478902835,7.14700017509565));
#36893=CARTESIAN_POINT('',(-94.808,74.7848570588257,-21.7412789818844));
#36894=CARTESIAN_POINT('Origin',(-94.558,72.603216539601,-2.45586067721144));
#36895=CARTESIAN_POINT('Ctrl Pts',(-94.808,71.6238923223392,-24.8860729452765));
#36896=CARTESIAN_POINT('Ctrl Pts',(-94.808,71.6225033187257,-24.886040755371));
#36897=CARTESIAN_POINT('Ctrl Pts',(-94.8079884226456,71.621114338865,-24.8860085802651));
#36898=CARTESIAN_POINT('Ctrl Pts',(-94.8079652691557,71.6197255274748,-24.8859764233601));
#36899=CARTESIAN_POINT('Ctrl Pts',(-94.8074274203582,71.5874638451427,-24.8852294278639));
#36900=CARTESIAN_POINT('Ctrl Pts',(-94.8006481262717,71.5556086132613,-24.8844998419351));
#36901=CARTESIAN_POINT('Ctrl Pts',(-94.7880020135227,71.5259221926436,-24.8838267161794));
#36902=CARTESIAN_POINT('Ctrl Pts',(-94.7752445873245,71.4959744666002,-24.8831476654449));
#36903=CARTESIAN_POINT('Ctrl Pts',(-94.7567591586613,71.4688033148325,-24.8825388732521));
#36904=CARTESIAN_POINT('Ctrl Pts',(-94.7335851123689,71.4459389827555,-24.8820304219461));
#36905=CARTESIAN_POINT('Ctrl Pts',(-94.7104167336194,71.4230802424765,-24.8815220949891));
#36906=CARTESIAN_POINT('Ctrl Pts',(-94.6830048904871,71.4049631988283,-24.8811235458416));
#36907=CARTESIAN_POINT('Ctrl Pts',(-94.6528911449918,71.3926085886877,-24.8808525982273));
#36908=CARTESIAN_POINT('Ctrl Pts',(-94.6227812812626,71.3802555710991,-24.8805816855391));
#36909=CARTESIAN_POINT('Ctrl Pts',(-94.5905464525389,71.3738999451435,-24.8804433349483));
#36910=CARTESIAN_POINT('Ctrl Pts',(-94.558,71.3738999451435,-24.8804433349483));
#36911=CARTESIAN_POINT('',(-94.7347766952966,72.8224087357885,6.6171752590257));
#36912=CARTESIAN_POINT('Origin',(-94.558,72.9990171788417,6.6094643678764));
#36913=CARTESIAN_POINT('Origin',(-94.558,72.9990171788417,6.6094643678764));
#36914=CARTESIAN_POINT('Origin',(-94.558,69.5450999451435,-24.8804433349482));
#36915=CARTESIAN_POINT('Ctrl Pts',(-94.808,67.4663075679477,-24.8860729452725));
#36916=CARTESIAN_POINT('Ctrl Pts',(-94.808,67.467696571561,-24.886040755367));
#36917=CARTESIAN_POINT('Ctrl Pts',(-94.8079884226456,67.4690855514222,-24.8860085802649));
#36918=CARTESIAN_POINT('Ctrl Pts',(-94.8079652691557,67.4704743628123,-24.88597642336));
#36919=CARTESIAN_POINT('Ctrl Pts',(-94.8074274203582,67.5027360451443,-24.8852294278669));
#36920=CARTESIAN_POINT('Ctrl Pts',(-94.8006481262717,67.5345912770257,-24.8844998419362));
#36921=CARTESIAN_POINT('Ctrl Pts',(-94.7880020135227,67.5642776976435,-24.8838267161803));
#36922=CARTESIAN_POINT('Ctrl Pts',(-94.7752445873246,67.5942254236868,-24.8831476654456));
#36923=CARTESIAN_POINT('Ctrl Pts',(-94.7567591586614,67.6213965754545,-24.8825388732523));
#36924=CARTESIAN_POINT('Ctrl Pts',(-94.7335851123689,67.6442609075315,-24.8820304219462));
#36925=CARTESIAN_POINT('Ctrl Pts',(-94.7104167336194,67.6671196478105,-24.8815220949892));
#36926=CARTESIAN_POINT('Ctrl Pts',(-94.6830048904871,67.6852366914587,-24.8811235458418));
#36927=CARTESIAN_POINT('Ctrl Pts',(-94.6528911449918,67.6975913015994,-24.8808525982275));
#36928=CARTESIAN_POINT('Ctrl Pts',(-94.6227812812626,67.7099443191879,-24.8805816855393));
#36929=CARTESIAN_POINT('Ctrl Pts',(-94.5905464525389,67.7162999451435,-24.8804433349482));
#36930=CARTESIAN_POINT('Ctrl Pts',(-94.558,67.7162999451435,-24.8804433349482));
#36931=CARTESIAN_POINT('Origin',(-94.558,58.3293086023546,-2.14455125858465));
#36932=CARTESIAN_POINT('Ctrl Pts',(-94.808,57.3363923223394,-24.8860729452729));
#36933=CARTESIAN_POINT('Ctrl Pts',(-94.808,57.335003318726,-24.8860407553673));
#36934=CARTESIAN_POINT('Ctrl Pts',(-94.8079884226456,57.3336143388649,-24.8860085802652));
#36935=CARTESIAN_POINT('Ctrl Pts',(-94.8079652691557,57.3322255274748,-24.8859764233602));
#36936=CARTESIAN_POINT('Ctrl Pts',(-94.8074274203582,57.2999638451432,-24.8852294278638));
#36937=CARTESIAN_POINT('Ctrl Pts',(-94.8006481262717,57.2681086132614,-24.8844998419367));
#36938=CARTESIAN_POINT('Ctrl Pts',(-94.7880020135227,57.2384221926436,-24.8838267161806));
#36939=CARTESIAN_POINT('Ctrl Pts',(-94.7752445873245,57.2084744666002,-24.8831476654458));
#36940=CARTESIAN_POINT('Ctrl Pts',(-94.7567591586614,57.1813033148326,-24.8825388732526));
#36941=CARTESIAN_POINT('Ctrl Pts',(-94.7335851123689,57.1584389827556,-24.8820304219465));
#36942=CARTESIAN_POINT('Ctrl Pts',(-94.7104167336194,57.1355802424765,-24.8815220949894));
#36943=CARTESIAN_POINT('Ctrl Pts',(-94.6830048904871,57.1174631988283,-24.8811235458418));
#36944=CARTESIAN_POINT('Ctrl Pts',(-94.6528911449917,57.1051085886877,-24.8808525982276));
#36945=CARTESIAN_POINT('Ctrl Pts',(-94.6227812812626,57.0927555710991,-24.8805816855394));
#36946=CARTESIAN_POINT('Ctrl Pts',(-94.5905464525389,57.0863999451436,-24.8804433349483));
#36947=CARTESIAN_POINT('Ctrl Pts',(-94.558,57.0863999451436,-24.8804433349483));
#36948=CARTESIAN_POINT('',(-94.7347766952966,58.5349087357885,6.6171752590257));
#36949=CARTESIAN_POINT('Origin',(-94.558,58.7115171788417,6.6094643678764));
#36950=CARTESIAN_POINT('Origin',(-94.558,58.7115171788417,6.6094643678764));
#36951=CARTESIAN_POINT('Origin',(-94.558,55.2575999451435,-24.8804433349483));
#36952=CARTESIAN_POINT('Ctrl Pts',(-94.808,53.1788075679477,-24.8860729452726));
#36953=CARTESIAN_POINT('Ctrl Pts',(-94.808,53.180196571561,-24.8860407553671));
#36954=CARTESIAN_POINT('Ctrl Pts',(-94.8079884226456,53.1815855514222,-24.8860085802649));
#36955=CARTESIAN_POINT('Ctrl Pts',(-94.8079652691557,53.1829743628123,-24.8859764233601));
#36956=CARTESIAN_POINT('Ctrl Pts',(-94.8074274203582,53.2152360451444,-24.8852294278685));
#36957=CARTESIAN_POINT('Ctrl Pts',(-94.8006481262717,53.2470912770257,-24.8844998419355));
#36958=CARTESIAN_POINT('Ctrl Pts',(-94.7880020135227,53.2767776976434,-24.8838267161798));
#36959=CARTESIAN_POINT('Ctrl Pts',(-94.7752445873246,53.3067254236868,-24.8831476654454));
#36960=CARTESIAN_POINT('Ctrl Pts',(-94.7567591586614,53.3338965754545,-24.8825388732526));
#36961=CARTESIAN_POINT('Ctrl Pts',(-94.7335851123689,53.3567609075315,-24.8820304219465));
#36962=CARTESIAN_POINT('Ctrl Pts',(-94.7104167336194,53.3796196478105,-24.8815220949894));
#36963=CARTESIAN_POINT('Ctrl Pts',(-94.6830048904871,53.3977366914587,-24.881123545842));
#36964=CARTESIAN_POINT('Ctrl Pts',(-94.6528911449918,53.4100913015994,-24.8808525982277));
#36965=CARTESIAN_POINT('Ctrl Pts',(-94.6227812812626,53.4224443191879,-24.8805816855395));
#36966=CARTESIAN_POINT('Ctrl Pts',(-94.5905464525389,53.4287999451435,-24.8804433349485));
#36967=CARTESIAN_POINT('Ctrl Pts',(-94.558,53.4287999451435,-24.8804433349484));
#36968=CARTESIAN_POINT('Origin',(-94.308,56.1513478902835,7.14700017509565));
#36969=CARTESIAN_POINT('',(-94.6615533905933,51.1559848803194,7.50055356568893));
#36970=CARTESIAN_POINT('Origin',(-94.308,51.1559848803194,7.14700017509565));
#36971=CARTESIAN_POINT('',(-94.308,51.0134321753453,7.64700017509565));
#36972=CARTESIAN_POINT('Origin',(-94.308,51.0134321764148,7.14700017509564));
#36973=CARTESIAN_POINT('',(-94.308,51.1559848803194,7.64700017509565));
#36974=CARTESIAN_POINT('',(-94.308,56.1513478902835,7.64700017509565));
#36975=CARTESIAN_POINT('Origin',(-94.308,51.1559848803194,7.14700017509565));
#36976=CARTESIAN_POINT('Origin',(-93.808,50.6942552881213,-2.11428113023622));
#36977=CARTESIAN_POINT('',(-93.8254464332138,48.8277861640762,-27.2430628408276));
#36978=CARTESIAN_POINT('Ctrl Pts',(-94.808,49.827634139582,-27.2602817842482));
#36979=CARTESIAN_POINT('Ctrl Pts',(-94.808,49.6961400114246,-27.2580172500306));
#36980=CARTESIAN_POINT('Ctrl Pts',(-94.7803045502993,49.5652348465654,-27.2557628586808));
#36981=CARTESIAN_POINT('Ctrl Pts',(-94.7294834222546,49.4439877064705,-27.2536747935985));
#36982=CARTESIAN_POINT('Ctrl Pts',(-94.6965844818822,49.3654986491478,-27.2523230894692));
#36983=CARTESIAN_POINT('Ctrl Pts',(-94.6539957610663,49.2910570916306,-27.2510410896068));
#36984=CARTESIAN_POINT('Ctrl Pts',(-94.6029667140953,49.2231178993729,-27.2498710706277));
#36985=CARTESIAN_POINT('Ctrl Pts',(-94.5795480043461,49.1919386334738,-27.2493341149819));
#36986=CARTESIAN_POINT('Ctrl Pts',(-94.5543517129428,49.1621287670978,-27.2488207425342));
#36987=CARTESIAN_POINT('Ctrl Pts',(-94.5274989681317,49.1339249231834,-27.2483350283012));
#36988=CARTESIAN_POINT('Ctrl Pts',(-94.502366066854,49.107527456938,-27.2478804227122));
#36989=CARTESIAN_POINT('Ctrl Pts',(-94.4757764207218,49.0825306456305,-27.2474499385885));
#36990=CARTESIAN_POINT('Ctrl Pts',(-94.4478238979728,49.0591278208324,-27.2470469054015));
#36991=CARTESIAN_POINT('Ctrl Pts',(-94.4450441744616,49.0568005395739,-27.2470068259842));
#36992=CARTESIAN_POINT('Ctrl Pts',(-94.4422509864217,49.0544890346752,-27.2469670182603));
#36993=CARTESIAN_POINT('Ctrl Pts',(-94.4394444305566,49.0521935002919,-27.2469274855737));
#36994=CARTESIAN_POINT('Ctrl Pts',(-94.3639106345019,48.9904129998198,-27.2458635288841));
#36995=CARTESIAN_POINT('Ctrl Pts',(-94.2786905828645,48.9402032702627,-27.2449988389377));
#36996=CARTESIAN_POINT('Ctrl Pts',(-94.187976773694,48.9030616655418,-27.244359202507));
#36997=CARTESIAN_POINT('Ctrl Pts',(-94.096065382752,48.8654297263373,-27.2437111217509));
#36998=CARTESIAN_POINT('Ctrl Pts',(-93.9985165811383,48.8412141712612,-27.2432940920794));
#36999=CARTESIAN_POINT('Ctrl Pts',(-93.8997141742574,48.8319285947992,-27.2431341799531));
#37000=CARTESIAN_POINT('Ctrl Pts',(-93.8750137827385,48.8296072204387,-27.2430942022618));
#37001=CARTESIAN_POINT('Ctrl Pts',(-93.8502350542759,48.8282187030069,-27.2430702898234));
#37002=CARTESIAN_POINT('Ctrl Pts',(-93.8254464332138,48.8277861640762,-27.2430628408276));
#37003=CARTESIAN_POINT('',(-93.8254464332138,50.013584200909,7.16421911851629));
#37004=CARTESIAN_POINT('',(-93.8254464332138,49.6950007390108,-2.07984324339495));
#37005=CARTESIAN_POINT('Ctrl Pts',(-93.8254464332138,50.013584200909,7.16421911851629));
#37006=CARTESIAN_POINT('Ctrl Pts',(-94.0842985311737,50.0181971586358,7.16693337199192));
#37007=CARTESIAN_POINT('Ctrl Pts',(-94.5963474453899,50.2388836251157,7.16507419180269));
#37008=CARTESIAN_POINT('Ctrl Pts',(-94.808,50.7545953814524,7.15304738459946));
#37009=CARTESIAN_POINT('Ctrl Pts',(-94.808,51.0134321764147,7.14700017509565));
#37010=CARTESIAN_POINT('Ctrl Pts',(-93.8235809982069,50.0135534558112,7.16421964799488));
#37011=CARTESIAN_POINT('Ctrl Pts',(-94.0460813272469,50.0170052516686,7.16416020268017));
#37012=CARTESIAN_POINT('Ctrl Pts',(-94.5629902962351,50.2047729906737,7.16092654901146));
#37013=CARTESIAN_POINT('Ctrl Pts',(-94.8085889418952,50.7187874380862,7.15207441758327));
#37014=CARTESIAN_POINT('Ctrl Pts',(-94.8079981414556,51.0152979096642,7.14696804425571));
#37015=CARTESIAN_POINT('Ctrl Pts',(-93.8235104746279,50.0179620790826,7.29217291585535));
#37016=CARTESIAN_POINT('Ctrl Pts',(-94.0452425557076,50.0213879953375,7.29212387321556));
#37017=CARTESIAN_POINT('Ctrl Pts',(-94.5600210673539,50.2071503751395,7.28946299185818));
#37018=CARTESIAN_POINT('Ctrl Pts',(-94.807228659753,50.7184699874028,7.28213088999418));
#37019=CARTESIAN_POINT('Ctrl Pts',(-94.8080067491594,51.0152998951803,7.27787307792769));
#37020=CARTESIAN_POINT('Ctrl Pts',(-93.8217625170889,50.1302223739703,7.54344646271729));
#37021=CARTESIAN_POINT('Ctrl Pts',(-94.0182095409038,50.1332434578385,7.54342949636649));
#37022=CARTESIAN_POINT('Ctrl Pts',(-94.4749103085515,50.2971849020256,7.54251903844395));
#37023=CARTESIAN_POINT('Ctrl Pts',(-94.6975382375974,50.7508377195662,7.53998439650804));
#37024=CARTESIAN_POINT('Ctrl Pts',(-94.6995140743101,51.0150949288997,7.53849076663336));
#37025=CARTESIAN_POINT('Ctrl Pts',(-93.8177861050114,50.3851824399713,7.6470001721324));
#37026=CARTESIAN_POINT('Ctrl Pts',(-93.9575877840881,50.3873430795654,7.64700053934834));
#37027=CARTESIAN_POINT('Ctrl Pts',(-94.2823284902959,50.5046301935924,7.64698988895403));
#37028=CARTESIAN_POINT('Ctrl Pts',(-94.4384164042878,50.8274010683667,7.64697244567975));
#37029=CARTESIAN_POINT('Ctrl Pts',(-94.4389039317271,51.0146101390148,7.64700035018341));
#37030=CARTESIAN_POINT('Ctrl Pts',(-93.8157904991034,50.5131960937914,7.64700017509565));
#37031=CARTESIAN_POINT('Ctrl Pts',(-93.9270406636234,50.5149230160693,7.64700017509565));
#37032=CARTESIAN_POINT('Ctrl Pts',(-94.1854951481176,50.6088626072092,7.64700017509565));
#37033=CARTESIAN_POINT('Ctrl Pts',(-94.3082944709476,50.8660223689753,7.64700017509564));
#37034=CARTESIAN_POINT('Ctrl Pts',(-94.3079990707277,51.0143655967114,7.64700017509564));
#37035=CARTESIAN_POINT('Ctrl Pts',(-93.8157505869853,50.5157563668679,7.64700017515491));
#37036=CARTESIAN_POINT('Ctrl Pts',(-93.9264297212141,50.5174746147994,7.64700016781059));
#37037=CARTESIAN_POINT('Ctrl Pts',(-94.183558481274,50.6109472554815,7.64700038081848));
#37038=CARTESIAN_POINT('Ctrl Pts',(-94.3056920322808,50.8667947949874,7.64700072968396));
#37039=CARTESIAN_POINT('Ctrl Pts',(-94.3053809735078,51.0143607058653,7.64700017159388));
#37040=CARTESIAN_POINT('Ctrl Pts',(-93.8157106748671,50.5183166399443,7.64700017521418));
#37041=CARTESIAN_POINT('Ctrl Pts',(-93.9258187788048,50.5200262135294,7.64700016052555));
#37042=CARTESIAN_POINT('Ctrl Pts',(-94.1816218144305,50.6130319037538,7.64700058654132));
#37043=CARTESIAN_POINT('Ctrl Pts',(-94.303089593614,50.8675672209996,7.64700128427227));
#37044=CARTESIAN_POINT('Ctrl Pts',(-94.3027628762877,51.0143558150192,7.64700016809213));
#37045=CARTESIAN_POINT('Ctrl Pts',(-93.815670762749,50.5208769130207,7.64700017527344));
#37046=CARTESIAN_POINT('Ctrl Pts',(-93.9252078363956,50.5225778122595,7.64700015324049));
#37047=CARTESIAN_POINT('Ctrl Pts',(-94.1796851475869,50.6151165520262,7.64700079226415));
#37048=CARTESIAN_POINT('Ctrl Pts',(-94.3004871549472,50.8683396470118,7.6470018388606));
#37049=CARTESIAN_POINT('Ctrl Pts',(-94.3001447790678,51.0143509241732,7.64700016459037));
#37050=CARTESIAN_POINT('',(-93.816723216625,50.5132114754645,7.64700017509565));
#37051=CARTESIAN_POINT('Origin',(-93.8167232166069,50.5132114754643,7.14700017509565));
#37052=CARTESIAN_POINT('Origin',(-93.808,51.0134321764148,7.64700017509565));
#37053=CARTESIAN_POINT('Origin',(-94.808,51.5299752199642,7.14700017509565));
#37054=CARTESIAN_POINT('',(-93.8950711760379,51.8757317478554,7.50818215612554));
#37055=CARTESIAN_POINT('Origin',(-93.8950711760379,51.5299752199642,7.14700017509565));
#37056=CARTESIAN_POINT('',(-93.8950711760379,51.5299752199642,7.64700017509565));
#37057=CARTESIAN_POINT('Origin',(-93.8950711760379,51.5299752199642,7.14700017509565));
#37058=CARTESIAN_POINT('',(-94.808,51.5299752199642,7.64700017509565));
#37059=CARTESIAN_POINT('Origin',(-94.558,52.9095727732113,-18.7195823291517));
#37060=CARTESIAN_POINT('',(-94.7347766952966,51.9802911544986,6.6171752590257));
#37061=CARTESIAN_POINT('Origin',(-94.558,51.8036827114453,6.60946436787639));
#37062=CARTESIAN_POINT('Origin',(-94.558,51.8036827114453,6.60946436787639));
#37063=CARTESIAN_POINT('Ctrl Pts',(-94.5884292616574,51.8156338881248,7.39545240908608));
#37064=CARTESIAN_POINT('Ctrl Pts',(-94.5993865537895,51.7846497191768,7.41279209563595));
#37065=CARTESIAN_POINT('Ctrl Pts',(-94.6193002352633,51.713947875164,7.44338937053139));
#37066=CARTESIAN_POINT('Ctrl Pts',(-94.6440849967355,51.5711466614163,7.47835210093587));
#37067=CARTESIAN_POINT('Ctrl Pts',(-94.6626985677635,51.3514304436023,7.50138827010355));
#37068=CARTESIAN_POINT('Ctrl Pts',(-94.6615613474879,51.2192264465959,7.50054536778431));
#37069=CARTESIAN_POINT('Ctrl Pts',(-94.6615618379374,51.1559617881597,7.50054511818578));
#37070=CARTESIAN_POINT('Ctrl Pts',(-94.5599181834058,51.7871026714873,7.44316092595771));
#37071=CARTESIAN_POINT('Ctrl Pts',(-94.5718974674593,51.755713266713,7.45655444111596));
#37072=CARTESIAN_POINT('Ctrl Pts',(-94.5932260205689,51.6850355069171,7.4805855148904));
#37073=CARTESIAN_POINT('Ctrl Pts',(-94.6182920045565,51.5430879657165,7.50902689203153));
#37074=CARTESIAN_POINT('Ctrl Pts',(-94.6349477580151,51.3336313670575,7.5293165312476));
#37075=CARTESIAN_POINT('Ctrl Pts',(-94.6319913906634,51.2140649339062,7.53011666233872));
#37076=CARTESIAN_POINT('Ctrl Pts',(-94.6307059402677,51.1559636728864,7.53140249879865));
#37077=CARTESIAN_POINT('Ctrl Pts',(-94.4978224341872,51.7257754341378,7.52163879228925));
#37078=CARTESIAN_POINT('Ctrl Pts',(-94.511347352476,51.6942422702205,7.529650098574));
#37079=CARTESIAN_POINT('Ctrl Pts',(-94.5344156707127,51.6246288642143,7.54419552255027));
#37080=CARTESIAN_POINT('Ctrl Pts',(-94.558135539363,51.4803652511664,7.56507677695063));
#37081=CARTESIAN_POINT('Ctrl Pts',(-94.5703928672295,51.2967293757303,7.58045480174732));
#37082=CARTESIAN_POINT('Ctrl Pts',(-94.5645230057547,51.2036545342183,7.58269402579769));
#37083=CARTESIAN_POINT('Ctrl Pts',(-94.5608750474384,51.1559674742669,7.58498648396966));
#37084=CARTESIAN_POINT('Ctrl Pts',(-94.3477801423767,51.5808601191972,7.61726925437734));
#37085=CARTESIAN_POINT('Ctrl Pts',(-94.3656161174094,51.550194969772,7.61997314838732));
#37086=CARTESIAN_POINT('Ctrl Pts',(-94.3964226449696,51.4833488836223,7.62552236490996));
#37087=CARTESIAN_POINT('Ctrl Pts',(-94.4307984469777,51.3647609683535,7.63240131712803));
#37088=CARTESIAN_POINT('Ctrl Pts',(-94.4493921471797,51.254439890943,7.63345537730054));
#37089=CARTESIAN_POINT('Ctrl Pts',(-94.4430944960309,51.1894459320804,7.63455338511261));
#37090=CARTESIAN_POINT('Ctrl Pts',(-94.4388940725999,51.15597266239,7.63551208778184));
#37091=CARTESIAN_POINT('Ctrl Pts',(-94.2423717794332,51.4783488908228,7.64700017509565));
#37092=CARTESIAN_POINT('Ctrl Pts',(-94.2643642789366,51.4554290460757,7.64700017509565));
#37093=CARTESIAN_POINT('Ctrl Pts',(-94.302787230889,51.4064120700418,7.64700017509565));
#37094=CARTESIAN_POINT('Ctrl Pts',(-94.3412516564066,51.322295284953,7.64700017509565));
#37095=CARTESIAN_POINT('Ctrl Pts',(-94.3564331008516,51.2370181379678,7.64700017509565));
#37096=CARTESIAN_POINT('Ctrl Pts',(-94.3534509197916,51.1825140315255,7.64700017509565));
#37097=CARTESIAN_POINT('Ctrl Pts',(-94.3516325676034,51.15597519343,7.64700017509565));
#37098=CARTESIAN_POINT('Ctrl Pts',(-94.1966412170233,51.43380285804,7.64700017509565));
#37099=CARTESIAN_POINT('Ctrl Pts',(-94.218337772858,51.4150017541837,7.64700017509565));
#37100=CARTESIAN_POINT('Ctrl Pts',(-94.2558082307113,51.3736199790044,7.64700017509565));
#37101=CARTESIAN_POINT('Ctrl Pts',(-94.2922527242429,51.3011671240397,7.64700017509565));
#37102=CARTESIAN_POINT('Ctrl Pts',(-94.3076433547325,51.2272460250468,7.64700017509565));
#37103=CARTESIAN_POINT('Ctrl Pts',(-94.3080000434372,51.1791922280302,7.64700017509565));
#37104=CARTESIAN_POINT('Ctrl Pts',(-94.3079999999921,51.1559764063494,7.64700017509565));
#37105=CARTESIAN_POINT('Ctrl Pts',(-94.195269300151,51.4324664770566,7.64700017509565));
#37106=CARTESIAN_POINT('Ctrl Pts',(-94.2169569776756,51.413788935427,7.64700017509565));
#37107=CARTESIAN_POINT('Ctrl Pts',(-94.2543988607059,51.3726362162732,7.64700017509565));
#37108=CARTESIAN_POINT('Ctrl Pts',(-94.290782756278,51.3005332792123,7.64700017509565));
#37109=CARTESIAN_POINT('Ctrl Pts',(-94.3061796623489,51.2269528616592,7.64700017509565));
#37110=CARTESIAN_POINT('Ctrl Pts',(-94.3066365171466,51.1790925739253,7.64700017509565));
#37111=CARTESIAN_POINT('Ctrl Pts',(-94.3066910229637,51.155976442737,7.64700017509565));
#37112=CARTESIAN_POINT('Ctrl Pts',(-94.1938973832787,51.4311300960731,7.64700017509565));
#37113=CARTESIAN_POINT('Ctrl Pts',(-94.2155761824932,51.4125761166702,7.64700017509565));
#37114=CARTESIAN_POINT('Ctrl Pts',(-94.2529894907007,51.3716524535421,7.64700017509565));
#37115=CARTESIAN_POINT('Ctrl Pts',(-94.2893127883131,51.2998994343849,7.64700017509565));
#37116=CARTESIAN_POINT('Ctrl Pts',(-94.3047159699654,51.2266596982715,7.64700017509565));
#37117=CARTESIAN_POINT('Ctrl Pts',(-94.305272990856,51.1789929198204,7.64700017509565));
#37118=CARTESIAN_POINT('Ctrl Pts',(-94.3053820459354,51.1559764791246,7.64700017509565));
#37119=CARTESIAN_POINT('Ctrl Pts',(-94.1925254664065,51.4297937150896,7.64700017509565));
#37120=CARTESIAN_POINT('Ctrl Pts',(-94.2141953873108,51.4113632979135,7.64700017509565));
#37121=CARTESIAN_POINT('Ctrl Pts',(-94.2515801206953,51.370668690811,7.64700017509565));
#37122=CARTESIAN_POINT('Ctrl Pts',(-94.2878428203482,51.2992655895575,7.64700017509565));
#37123=CARTESIAN_POINT('Ctrl Pts',(-94.3032522775818,51.2263665348839,7.64700017509565));
#37124=CARTESIAN_POINT('Ctrl Pts',(-94.3039094645654,51.1788932657155,7.64700017509565));
#37125=CARTESIAN_POINT('Ctrl Pts',(-94.3040730689071,51.1559765155122,7.64700017509565));
#37126=CARTESIAN_POINT('',(-94.5884254558468,51.8156147675984,7.39547179834276));
#37127=CARTESIAN_POINT('Ctrl Pts',(-94.5884254558468,51.8156147675984,7.39547179834276));
#37128=CARTESIAN_POINT('Ctrl Pts',(-94.5931682595657,51.8022029766883,7.40297647900481));
#37129=CARTESIAN_POINT('Ctrl Pts',(-94.5978013921954,51.7880490451398,7.41019211300385));
#37130=CARTESIAN_POINT('Ctrl Pts',(-94.6022613296179,51.7729166705765,7.41704220888834));
#37131=CARTESIAN_POINT('Ctrl Pts',(-94.6058903623183,51.7606035197578,7.42261610367897));
#37132=CARTESIAN_POINT('Ctrl Pts',(-94.6094050768817,51.747641447754,7.42794851724623));
#37133=CARTESIAN_POINT('Ctrl Pts',(-94.6127795567467,51.733935268427,7.43301229810035));
#37134=CARTESIAN_POINT('Ctrl Pts',(-94.614837884504,51.7255749253565,7.4361010469168));
#37135=CARTESIAN_POINT('Ctrl Pts',(-94.6168441796619,51.7169384403944,7.43909009390719));
#37136=CARTESIAN_POINT('Ctrl Pts',(-94.618793838088,51.7080137113964,7.44197555333197));
#37137=CARTESIAN_POINT('Ctrl Pts',(-94.6222015363025,51.6924146799645,7.44701888543457));
#37138=CARTESIAN_POINT('Ctrl Pts',(-94.6254467883778,51.6759088478755,7.45175530394772));
#37139=CARTESIAN_POINT('Ctrl Pts',(-94.6285573955327,51.6582043251458,7.45622209216706));
#37140=CARTESIAN_POINT('Ctrl Pts',(-94.6313242665,51.6424562324129,7.46019528004512));
#37141=CARTESIAN_POINT('Ctrl Pts',(-94.6339844885868,51.6257601345073,7.46395494403939));
#37142=CARTESIAN_POINT('Ctrl Pts',(-94.6365527203901,51.6078721413479,7.46751831029416));
#37143=CARTESIAN_POINT('Ctrl Pts',(-94.6387855768334,51.5923200713466,7.47061635046785));
#37144=CARTESIAN_POINT('Ctrl Pts',(-94.6409488290949,51.5758669350611,7.47356589089091));
#37145=CARTESIAN_POINT('Ctrl Pts',(-94.6430493432715,51.5583207616534,7.47637299114097));
#37146=CARTESIAN_POINT('Ctrl Pts',(-94.6449465836438,51.5424725903161,7.47890843888166));
#37147=CARTESIAN_POINT('Ctrl Pts',(-94.6466988315812,51.5257638349203,7.48123270984103));
#37148=CARTESIAN_POINT('Ctrl Pts',(-94.648290284363,51.508449701372,7.4833319860115));
#37149=CARTESIAN_POINT('Ctrl Pts',(-94.6500619044263,51.4891754465996,7.48566891980229));
#37150=CARTESIAN_POINT('Ctrl Pts',(-94.6516341562548,51.4691523218014,7.48772689150578));
#37151=CARTESIAN_POINT('Ctrl Pts',(-94.6530048625838,51.4487976138014,7.48951381464119));
#37152=CARTESIAN_POINT('Ctrl Pts',(-94.6546956900408,51.4236891726738,7.49171806411237));
#37153=CARTESIAN_POINT('Ctrl Pts',(-94.6560795267383,51.398081205673,7.49350945472881));
#37154=CARTESIAN_POINT('Ctrl Pts',(-94.657185454958,51.3728031947488,7.49494834195826));
#37155=CARTESIAN_POINT('Ctrl Pts',(-94.6574478531426,51.3668056046162,7.49528973970016));
#37156=CARTESIAN_POINT('Ctrl Pts',(-94.6576947340731,51.3608265191656,7.49561146800388));
#37157=CARTESIAN_POINT('Ctrl Pts',(-94.6579266978187,51.3548766822072,7.49591462242403));
#37158=CARTESIAN_POINT('Ctrl Pts',(-94.658823189412,51.3318818008277,7.49708625115603));
#37159=CARTESIAN_POINT('Ctrl Pts',(-94.6595111954093,51.3092953665988,7.49797445458318));
#37160=CARTESIAN_POINT('Ctrl Pts',(-94.6600413042569,51.2870711914455,7.49865272219954));
#37161=CARTESIAN_POINT('Ctrl Pts',(-94.6605787046396,51.2645413274611,7.49934031924357));
#37162=CARTESIAN_POINT('Ctrl Pts',(-94.6609533258172,51.2423786957132,7.49981138382681));
#37163=CARTESIAN_POINT('Ctrl Pts',(-94.6611971192756,51.2205362277226,7.50011488536947));
#37164=CARTESIAN_POINT('Ctrl Pts',(-94.6613947085663,51.2028333829227,7.50036086676262));
#37165=CARTESIAN_POINT('Ctrl Pts',(-94.6615058680333,51.1853396468945,7.50049610039665));
#37166=CARTESIAN_POINT('Ctrl Pts',(-94.6615410889971,51.1680656380945,7.50053871820225));
#37167=CARTESIAN_POINT('Ctrl Pts',(-94.6615493250473,51.1640262936709,7.50054868392574));
#37168=CARTESIAN_POINT('Ctrl Pts',(-94.6615533905933,51.159999180665,7.50055356568893));
#37169=CARTESIAN_POINT('Ctrl Pts',(-94.6615533905933,51.1559848803194,7.50055356568893));
#37170=CARTESIAN_POINT('',(-94.1966491363075,51.4337959954034,7.64700017509565));
#37171=CARTESIAN_POINT('Ctrl Pts',(-94.1966491362833,51.4337959954244,7.64700017509565));
#37172=CARTESIAN_POINT('Ctrl Pts',(-94.2049726402068,51.4265828649677,7.64700017509565));
#37173=CARTESIAN_POINT('Ctrl Pts',(-94.2129056224244,51.4190592040782,7.64700017509408));
#37174=CARTESIAN_POINT('Ctrl Pts',(-94.2203641785972,51.4112792552574,7.64700017481542));
#37175=CARTESIAN_POINT('Ctrl Pts',(-94.226926808472,51.4044338386148,7.64700017457024));
#37176=CARTESIAN_POINT('Ctrl Pts',(-94.2331216073241,51.3973904027916,7.6470001742424));
#37177=CARTESIAN_POINT('Ctrl Pts',(-94.2389260746337,51.3901643451349,7.64700017446172));
#37178=CARTESIAN_POINT('Ctrl Pts',(-94.243772364025,51.3841311357645,7.64700017464484));
#37179=CARTESIAN_POINT('Ctrl Pts',(-94.2483466286381,51.3779715007735,7.64700017509565));
#37180=CARTESIAN_POINT('Ctrl Pts',(-94.2526621555108,51.3716755801922,7.64700017509565));
#37181=CARTESIAN_POINT('Ctrl Pts',(-94.2546213359125,51.3688173326183,7.64700017509565));
#37182=CARTESIAN_POINT('Ctrl Pts',(-94.2565271153619,51.3659309967499,7.64700017509565));
#37183=CARTESIAN_POINT('Ctrl Pts',(-94.2583805696677,51.3630180737993,7.64700017509565));
#37184=CARTESIAN_POINT('Ctrl Pts',(-94.2634387727171,51.3550685086518,7.64700017509565));
#37185=CARTESIAN_POINT('Ctrl Pts',(-94.2681088050424,51.3469134470106,7.64700017509565));
#37186=CARTESIAN_POINT('Ctrl Pts',(-94.2723821142939,51.3386146771945,7.64700017509565));
#37187=CARTESIAN_POINT('Ctrl Pts',(-94.2773767006823,51.3289151866299,7.64700017509565));
#37188=CARTESIAN_POINT('Ctrl Pts',(-94.2818262149384,51.3190246178841,7.64700017509565));
#37189=CARTESIAN_POINT('Ctrl Pts',(-94.2856994978078,51.3090800057246,7.64700017509565));
#37190=CARTESIAN_POINT('Ctrl Pts',(-94.2867298920013,51.3064344797015,7.64700017509565));
#37191=CARTESIAN_POINT('Ctrl Pts',(-94.2877201139581,51.3037848755317,7.64700017509565));
#37192=CARTESIAN_POINT('Ctrl Pts',(-94.2886690326644,51.3011335563026,7.64700017509565));
#37193=CARTESIAN_POINT('Ctrl Pts',(-94.2903791626853,51.2963553802807,7.64700017509565));
#37194=CARTESIAN_POINT('Ctrl Pts',(-94.2919549629977,51.2915716950675,7.64700017451541));
#37195=CARTESIAN_POINT('Ctrl Pts',(-94.293399928557,51.2867898410746,7.64700017351588));
#37196=CARTESIAN_POINT('Ctrl Pts',(-94.2955137904181,51.2797943949088,7.64700017205364));
#37197=CARTESIAN_POINT('Ctrl Pts',(-94.2973441838225,51.2728057096956,7.64700017028039));
#37198=CARTESIAN_POINT('Ctrl Pts',(-94.2989156800819,51.26581442427,7.64700017062626));
#37199=CARTESIAN_POINT('Ctrl Pts',(-94.3005469092035,51.2585573987977,7.64700017098528));
#37200=CARTESIAN_POINT('Ctrl Pts',(-94.3019021017679,51.2512882075793,7.64700017313944));
#37201=CARTESIAN_POINT('Ctrl Pts',(-94.3030217540668,51.2440063700234,7.64700017417818));
#37202=CARTESIAN_POINT('Ctrl Pts',(-94.3041149843528,51.2368963722483,7.64700017519241));
#37203=CARTESIAN_POINT('Ctrl Pts',(-94.3049876097885,51.2297753358722,7.64700017509565));
#37204=CARTESIAN_POINT('Ctrl Pts',(-94.3056666811513,51.2226822897907,7.64700017509565));
#37205=CARTESIAN_POINT('Ctrl Pts',(-94.3059817429341,51.2193914018717,7.64700017509565));
#37206=CARTESIAN_POINT('Ctrl Pts',(-94.3062561571373,51.2161064901276,7.64700017510469));
#37207=CARTESIAN_POINT('Ctrl Pts',(-94.3064957628263,51.21283124901,7.64700017508816));
#37208=CARTESIAN_POINT('Ctrl Pts',(-94.3070622143035,51.2050882560249,7.6470001750491));
#37209=CARTESIAN_POINT('Ctrl Pts',(-94.3074255350537,51.1974045065637,7.64700017464436));
#37210=CARTESIAN_POINT('Ctrl Pts',(-94.3076494624099,51.1898166715731,7.64700017452742));
#37211=CARTESIAN_POINT('Ctrl Pts',(-94.3078351183924,51.1835256717411,7.64700017443047));
#37212=CARTESIAN_POINT('Ctrl Pts',(-94.3079250096796,51.1773012221534,7.64700017469278));
#37213=CARTESIAN_POINT('Ctrl Pts',(-94.3079658597899,51.1711299960392,7.64700017490034));
#37214=CARTESIAN_POINT('Ctrl Pts',(-94.3079994400497,51.1660570262316,7.64700017507097));
#37215=CARTESIAN_POINT('Ctrl Pts',(-94.308,51.1610197692566,7.64700017509565));
#37216=CARTESIAN_POINT('Ctrl Pts',(-94.308,51.1559848803194,7.64700017509565));
#37217=CARTESIAN_POINT('Ctrl Pts',(-94.5884254558835,51.8156147674945,7.39547179840086));
#37218=CARTESIAN_POINT('Ctrl Pts',(-94.5599168891064,51.7870856171397,7.44317297624051));
#37219=CARTESIAN_POINT('Ctrl Pts',(-94.4978228065913,51.7257595157498,7.52164462548595));
#37220=CARTESIAN_POINT('Ctrl Pts',(-94.3477866525814,51.5808489259824,7.61727024132938));
#37221=CARTESIAN_POINT('Ctrl Pts',(-94.2423798067964,51.4783405247751,7.64700017509565));
#37222=CARTESIAN_POINT('Ctrl Pts',(-94.196649136356,51.4337959953614,7.64700017509565));
#37223=CARTESIAN_POINT('Origin',(-94.808,58.9852246703228,7.14700017509565));
#37224=CARTESIAN_POINT('',(-93.8950711760379,58.9852246703228,7.64700017509565));
#37225=CARTESIAN_POINT('',(-94.808,58.9852246703228,7.64700017509565));
#37226=CARTESIAN_POINT('',(-93.8950711760379,58.6394681424317,7.50818215612553));
#37227=CARTESIAN_POINT('Origin',(-93.8950711760379,58.9852246703228,7.14700017509565));
#37228=CARTESIAN_POINT('Origin',(-93.8950711760379,58.9852246703228,7.14700017509565));
#37229=CARTESIAN_POINT('Origin',(-94.308,56.1513478902835,7.14700017509565));
#37230=CARTESIAN_POINT('',(-94.6615533905933,65.4045463960021,7.50055356568893));
#37231=CARTESIAN_POINT('Origin',(-94.308,65.4045463960021,7.14700017509565));
#37232=CARTESIAN_POINT('',(-94.6615533905933,59.3981534942849,7.50055356568893));
#37233=CARTESIAN_POINT('Origin',(-94.308,59.3981534942849,7.14700017509565));
#37234=CARTESIAN_POINT('',(-94.308,59.3981534942849,7.64700017509565));
#37235=CARTESIAN_POINT('Origin',(-94.308,59.3981534942849,7.14700017509565));
#37236=CARTESIAN_POINT('',(-94.308,65.4045463960021,7.64700017509565));
#37237=CARTESIAN_POINT('',(-94.308,56.1513478902835,7.64700017509565));
#37238=CARTESIAN_POINT('Origin',(-94.308,65.4045463960021,7.14700017509565));
#37239=CARTESIAN_POINT('Ctrl Pts',(-94.5863865747156,58.7110245112383,7.39770876424198));
#37240=CARTESIAN_POINT('Ctrl Pts',(-94.5544129053475,58.7014207393436,7.41601912918335));
#37241=CARTESIAN_POINT('Ctrl Pts',(-94.4812523572979,58.6840541273112,7.44826102664506));
#37242=CARTESIAN_POINT('Ctrl Pts',(-94.3330406308873,58.6614917598334,7.48509923276257));
#37243=CARTESIAN_POINT('Ctrl Pts',(-94.1026651780367,58.6422072208336,7.50913250323751));
#37244=CARTESIAN_POINT('Ctrl Pts',(-93.962805707351,58.6394678483632,7.50818205415492));
#37245=CARTESIAN_POINT('Ctrl Pts',(-93.8950493585983,58.6394681424791,7.50818215614195));
#37246=CARTESIAN_POINT('Ctrl Pts',(-94.5571951429363,58.7408398075439,7.44513455323236));
#37247=CARTESIAN_POINT('Ctrl Pts',(-94.5246490812478,58.7302015135327,7.45937246115508));
#37248=CARTESIAN_POINT('Ctrl Pts',(-94.4512441523282,58.7113970084522,7.48482212817728));
#37249=CARTESIAN_POINT('Ctrl Pts',(-94.3038262205632,58.6884116312423,7.51479803212443));
#37250=CARTESIAN_POINT('Ctrl Pts',(-94.0844189205378,58.670376639374,7.53568834990659));
#37251=CARTESIAN_POINT('Ctrl Pts',(-93.9576629607262,58.6688347065698,7.53629474907014));
#37252=CARTESIAN_POINT('Ctrl Pts',(-93.8950510151311,58.6701120976878,7.53751736140623));
#37253=CARTESIAN_POINT('Ctrl Pts',(-94.4937386879545,58.8047529518268,7.52304317505706));
#37254=CARTESIAN_POINT('Ctrl Pts',(-94.4608004683608,58.7926776145967,7.53166202475365));
#37255=CARTESIAN_POINT('Ctrl Pts',(-94.3880296954781,58.7723253392566,7.54719221717494));
#37256=CARTESIAN_POINT('Ctrl Pts',(-94.2383664213141,58.7506301818608,7.56884059413947));
#37257=CARTESIAN_POINT('Ctrl Pts',(-94.0466647545913,58.7351674002952,7.58417024463919));
#37258=CARTESIAN_POINT('Ctrl Pts',(-93.9473243034904,58.7353257261418,7.58617175772426));
#37259=CARTESIAN_POINT('Ctrl Pts',(-93.8950543453399,58.7389042002458,7.58834308781685));
#37260=CARTESIAN_POINT('Ctrl Pts',(-94.3396557135258,58.9571180848907,7.61760810916411));
#37261=CARTESIAN_POINT('Ctrl Pts',(-94.3079081356238,58.9415449566276,7.62049210671022));
#37262=CARTESIAN_POINT('Ctrl Pts',(-94.238860250701,58.9142753884258,7.6262572165302));
#37263=CARTESIAN_POINT('Ctrl Pts',(-94.1187033532261,58.8799005652391,7.63316379185843));
#37264=CARTESIAN_POINT('Ctrl Pts',(-94.0043287083168,58.8539659969437,7.63420551296485));
#37265=CARTESIAN_POINT('Ctrl Pts',(-93.9330570968657,58.8538793122026,7.63523897796979));
#37266=CARTESIAN_POINT('Ctrl Pts',(-93.895058940814,58.8579659462581,7.6361447944757));
#37267=CARTESIAN_POINT('Ctrl Pts',(-94.2327941394427,59.0613180963912,7.64700017509565));
#37268=CARTESIAN_POINT('Ctrl Pts',(-94.2094312833393,59.0418565679986,7.64700017509565));
#37269=CARTESIAN_POINT('Ctrl Pts',(-94.1595273069414,59.0066631973438,7.64700017509565));
#37270=CARTESIAN_POINT('Ctrl Pts',(-94.0756825866649,58.9668295083949,7.64700017509565));
#37271=CARTESIAN_POINT('Ctrl Pts',(-93.9863740176042,58.9435840126249,7.64700017509565));
#37272=CARTESIAN_POINT('Ctrl Pts',(-93.9256724715459,58.9410356497727,7.64700017509565));
#37273=CARTESIAN_POINT('Ctrl Pts',(-93.8950613193371,58.9428040425383,7.64700017509565));
#37274=CARTESIAN_POINT('Ctrl Pts',(-94.1870621005126,59.1061748757477,7.64700017509565));
#37275=CARTESIAN_POINT('Ctrl Pts',(-94.1679500949082,59.0870620620423,7.64700017509565));
#37276=CARTESIAN_POINT('Ctrl Pts',(-94.1259636025136,59.0526039508316,7.64700017509565));
#37277=CARTESIAN_POINT('Ctrl Pts',(-94.0541108380398,59.0141977853247,7.64700017509565));
#37278=CARTESIAN_POINT('Ctrl Pts',(-93.9761460004307,58.9905474682258,7.64700017509565));
#37279=CARTESIAN_POINT('Ctrl Pts',(-93.9220915022603,58.9852240988918,7.64700017509565));
#37280=CARTESIAN_POINT('Ctrl Pts',(-93.8950624727622,58.9852246704148,7.64700017509565));
#37281=CARTESIAN_POINT('Ctrl Pts',(-94.1856901393447,59.1075205791283,7.64700017509565));
#37282=CARTESIAN_POINT('Ctrl Pts',(-94.1667056592553,59.0884182268635,7.64700017509565));
#37283=CARTESIAN_POINT('Ctrl Pts',(-94.1249566913808,59.0539821734363,7.64700017509565));
#37284=CARTESIAN_POINT('Ctrl Pts',(-94.0534636855811,59.0156188336326,7.64700017509565));
#37285=CARTESIAN_POINT('Ctrl Pts',(-93.9758391599155,58.9919563718939,7.64700017509565));
#37286=CARTESIAN_POINT('Ctrl Pts',(-93.9219840731817,58.9865497523654,7.64700017509565));
#37287=CARTESIAN_POINT('Ctrl Pts',(-93.895062507365,58.9864972892511,7.64700017509565));
#37288=CARTESIAN_POINT('Ctrl Pts',(-94.1843181781768,59.1088662825091,7.64700017509565));
#37289=CARTESIAN_POINT('Ctrl Pts',(-94.1654612236024,59.0897743916848,7.64700017509565));
#37290=CARTESIAN_POINT('Ctrl Pts',(-94.123949780248,59.0553603960409,7.64700017509565));
#37291=CARTESIAN_POINT('Ctrl Pts',(-94.0528165331223,59.0170398819405,7.64700017509565));
#37292=CARTESIAN_POINT('Ctrl Pts',(-93.9755323194002,58.9933652755619,7.64700017509565));
#37293=CARTESIAN_POINT('Ctrl Pts',(-93.9218766441032,58.987875405839,7.64700017509565));
#37294=CARTESIAN_POINT('Ctrl Pts',(-93.8950625419677,58.9877699080874,7.64700017509565));
#37295=CARTESIAN_POINT('Ctrl Pts',(-94.1829462170089,59.1102119858898,7.64700017509565));
#37296=CARTESIAN_POINT('Ctrl Pts',(-94.1642167879495,59.0911305565062,7.64700017509565));
#37297=CARTESIAN_POINT('Ctrl Pts',(-94.1229428691151,59.0567386186456,7.64700017509565));
#37298=CARTESIAN_POINT('Ctrl Pts',(-94.0521693806636,59.0184609302484,7.64700017509565));
#37299=CARTESIAN_POINT('Ctrl Pts',(-93.9752254788851,58.9947741792299,7.64700017509565));
#37300=CARTESIAN_POINT('Ctrl Pts',(-93.9217692150246,58.9892010593126,7.64700017509565));
#37301=CARTESIAN_POINT('Ctrl Pts',(-93.8950625765704,58.9890425269238,7.64700017509565));
#37302=CARTESIAN_POINT('',(-94.5863762801036,58.7110214191766,7.39771465949177));
#37303=CARTESIAN_POINT('Ctrl Pts',(-94.5863762810878,58.7110214194722,7.3977146589282));
#37304=CARTESIAN_POINT('Ctrl Pts',(-94.5544050538528,58.7014188756056,7.41602258928714));
#37305=CARTESIAN_POINT('Ctrl Pts',(-94.4812470552898,58.6840533201831,7.44826234446568));
#37306=CARTESIAN_POINT('Ctrl Pts',(-94.3330406308873,58.6614917598334,7.48509923276257));
#37307=CARTESIAN_POINT('Ctrl Pts',(-94.1026734208803,58.6422079108352,7.50913164332606));
#37308=CARTESIAN_POINT('Ctrl Pts',(-93.9628207196556,58.6394681424317,7.50818215612553));
#37309=CARTESIAN_POINT('Ctrl Pts',(-93.8950711760379,58.6394681424317,7.50818215612553));
#37310=CARTESIAN_POINT('',(-94.1870559452994,59.1061687204044,7.64700017509565));
#37311=CARTESIAN_POINT('Origin',(-93.8950711760379,59.3981534942849,7.64700017509565));
#37312=CARTESIAN_POINT('Ctrl Pts',(-94.5863762751827,58.7110214176987,7.39771466230963));
#37313=CARTESIAN_POINT('Ctrl Pts',(-94.5571846590398,58.7408363807744,7.44513913950162));
#37314=CARTESIAN_POINT('Ctrl Pts',(-94.4937280777605,58.8047490621791,7.52304595133545));
#37315=CARTESIAN_POINT('Ctrl Pts',(-94.3396454868849,58.9571130685343,7.61760903815871));
#37316=CARTESIAN_POINT('Ctrl Pts',(-94.2327866137336,59.061311827499,7.64700017509565));
#37317=CARTESIAN_POINT('Ctrl Pts',(-94.1870559440792,59.1061687191843,7.64700017509565));
#37318=CARTESIAN_POINT('Origin',(-94.808,65.8174752199642,7.14700017509565));
#37319=CARTESIAN_POINT('',(-93.8950711760379,66.1632317478554,7.50818215612554));
#37320=CARTESIAN_POINT('Origin',(-93.8950711760379,65.8174752199642,7.14700017509565));
#37321=CARTESIAN_POINT('',(-93.8950711760379,65.8174752199642,7.64700017509565));
#37322=CARTESIAN_POINT('Origin',(-93.8950711760379,65.8174752199642,7.14700017509565));
#37323=CARTESIAN_POINT('',(-94.808,65.8174752199642,7.64700017509565));
#37324=CARTESIAN_POINT('Origin',(-94.558,67.1834807104578,-18.4082729105249));
#37325=CARTESIAN_POINT('',(-94.7347766952966,66.2677911544986,6.61717525902571));
#37326=CARTESIAN_POINT('Origin',(-94.558,66.0911827114454,6.6094643678764));
#37327=CARTESIAN_POINT('Origin',(-94.558,66.0911827114454,6.6094643678764));
#37328=CARTESIAN_POINT('Ctrl Pts',(-94.5862589029513,66.0918143545002,7.39766685126203));
#37329=CARTESIAN_POINT('Ctrl Pts',(-94.5963500336101,66.0596649529744,7.41490555310044));
#37330=CARTESIAN_POINT('Ctrl Pts',(-94.6146347297829,65.9862996135746,7.44522952045067));
#37331=CARTESIAN_POINT('Ctrl Pts',(-94.6384326649586,65.8389782853215,7.47947130352487));
#37332=CARTESIAN_POINT('Ctrl Pts',(-94.6588408962713,65.6103082576659,7.5015375865344));
#37333=CARTESIAN_POINT('Ctrl Pts',(-94.6615536737196,65.4715700661285,7.50055346303173));
#37334=CARTESIAN_POINT('Ctrl Pts',(-94.661553390549,65.4045254073337,7.500553565705));
#37335=CARTESIAN_POINT('Ctrl Pts',(-94.5572885021687,66.0617354414841,7.44510355542128));
#37336=CARTESIAN_POINT('Ctrl Pts',(-94.5682789003936,66.0292003904026,7.45840437598761));
#37337=CARTESIAN_POINT('Ctrl Pts',(-94.5877590741379,65.955976190557,7.48218414039892));
#37338=CARTESIAN_POINT('Ctrl Pts',(-94.611649696057,65.8098990753767,7.50997465873114));
#37339=CARTESIAN_POINT('Ctrl Pts',(-94.6305088155207,65.5923065389998,7.5294453409072));
#37340=CARTESIAN_POINT('Ctrl Pts',(-94.6319857474198,65.4665807768702,7.53012143360876));
#37341=CARTESIAN_POINT('Ctrl Pts',(-94.6306996342995,65.4045269697888,7.53140732194755));
#37342=CARTESIAN_POINT('Ctrl Pts',(-94.494164683366,65.9974521224711,7.52307618801248));
#37343=CARTESIAN_POINT('Ctrl Pts',(-94.5064063861669,65.9648482121988,7.53101295795182));
#37344=CARTESIAN_POINT('Ctrl Pts',(-94.527042051418,65.8929452400458,7.54534021926071));
#37345=CARTESIAN_POINT('Ctrl Pts',(-94.5490938616513,65.7450291959696,7.56574093499783));
#37346=CARTESIAN_POINT('Ctrl Pts',(-94.5648183207235,65.5552544665235,7.5804934191775));
#37347=CARTESIAN_POINT('Ctrl Pts',(-94.5645199949679,65.4565201386959,7.58269556070315));
#37348=CARTESIAN_POINT('Ctrl Pts',(-94.5608715262267,65.4045301204093,7.58498790185059));
#37349=CARTESIAN_POINT('Ctrl Pts',(-94.3394218960762,65.845853045168,7.61759572737593));
#37350=CARTESIAN_POINT('Ctrl Pts',(-94.3550686980805,65.8145808035358,7.62027903177393));
#37351=CARTESIAN_POINT('Ctrl Pts',(-94.3824432399435,65.7464588485617,7.62575284907535));
#37352=CARTESIAN_POINT('Ctrl Pts',(-94.4170160714105,65.6275728879984,7.63242220545735));
#37353=CARTESIAN_POINT('Ctrl Pts',(-94.443158558643,65.5137650273544,7.63341103461277));
#37354=CARTESIAN_POINT('Ctrl Pts',(-94.4430952556784,65.4425070494109,7.63455337072166));
#37355=CARTESIAN_POINT('Ctrl Pts',(-94.4388942907442,65.4045345086263,7.63551203796886));
#37356=CARTESIAN_POINT('Ctrl Pts',(-94.2327804974798,65.7413953215224,7.64700017509565));
#37357=CARTESIAN_POINT('Ctrl Pts',(-94.2523327290716,65.7181961235941,7.64700017509565));
#37358=CARTESIAN_POINT('Ctrl Pts',(-94.2876947671867,65.668569652568,7.64700017509565));
#37359=CARTESIAN_POINT('Ctrl Pts',(-94.3277141500165,65.5850052520723,7.64700017509565));
#37360=CARTESIAN_POINT('Ctrl Pts',(-94.3509938580275,65.4958257204406,7.64700017509565));
#37361=CARTESIAN_POINT('Ctrl Pts',(-94.3534515391152,65.4351396546029,7.64700017509565));
#37362=CARTESIAN_POINT('Ctrl Pts',(-94.3516326619929,65.4045368156722,7.64700017509565));
#37363=CARTESIAN_POINT('Ctrl Pts',(-94.1870499646176,65.6965371504415,7.64700017509565));
#37364=CARTESIAN_POINT('Ctrl Pts',(-94.2061627104747,65.677425190351,7.64700017509565));
#37365=CARTESIAN_POINT('Ctrl Pts',(-94.2406207574595,65.6354387514442,7.64700017509565));
#37366=CARTESIAN_POINT('Ctrl Pts',(-94.2790268849981,65.563586058004,7.64700017509565));
#37367=CARTESIAN_POINT('Ctrl Pts',(-94.3026771785912,65.4856212978833,7.64700017509565));
#37368=CARTESIAN_POINT('Ctrl Pts',(-94.3080005555587,65.4315668833944,7.64700017509565));
#37369=CARTESIAN_POINT('Ctrl Pts',(-94.307999999913,65.4045379344841,7.64700017509565));
#37370=CARTESIAN_POINT('Ctrl Pts',(-94.1856780486317,65.6951914053091,7.64700017509565));
#37371=CARTESIAN_POINT('Ctrl Pts',(-94.2047776099168,65.6762020623536,7.64700017509565));
#37372=CARTESIAN_POINT('Ctrl Pts',(-94.2392085371677,65.6344448244105,7.64700017509565));
#37373=CARTESIAN_POINT('Ctrl Pts',(-94.2775662670476,65.562943482182,7.64700017509565));
#37374=CARTESIAN_POINT('Ctrl Pts',(-94.3012276782082,65.4853151652066,7.64700017509565));
#37375=CARTESIAN_POINT('Ctrl Pts',(-94.3066370260521,65.4314597002582,7.64700017509565));
#37376=CARTESIAN_POINT('Ctrl Pts',(-94.3066910200506,65.4045379680484,7.64700017509565));
#37377=CARTESIAN_POINT('Ctrl Pts',(-94.1843061326458,65.6938456601766,7.64700017509565));
#37378=CARTESIAN_POINT('Ctrl Pts',(-94.2033925093589,65.6749789343563,7.64700017509565));
#37379=CARTESIAN_POINT('Ctrl Pts',(-94.2377963168758,65.6334508973767,7.64700017509565));
#37380=CARTESIAN_POINT('Ctrl Pts',(-94.276105649097,65.5623009063599,7.64700017509565));
#37381=CARTESIAN_POINT('Ctrl Pts',(-94.299778177825,65.4850090325299,7.64700017509565));
#37382=CARTESIAN_POINT('Ctrl Pts',(-94.3052734965454,65.4313525171219,7.64700017509565));
#37383=CARTESIAN_POINT('Ctrl Pts',(-94.3053820401882,65.4045380016128,7.64700017509565));
#37384=CARTESIAN_POINT('Ctrl Pts',(-94.18293421666,65.6924999150442,7.64700017509565));
#37385=CARTESIAN_POINT('Ctrl Pts',(-94.2020074088011,65.673755806359,7.64700017509565));
#37386=CARTESIAN_POINT('Ctrl Pts',(-94.236384096584,65.632456970343,7.64700017509565));
#37387=CARTESIAN_POINT('Ctrl Pts',(-94.2746450311465,65.5616583305379,7.64700017509565));
#37388=CARTESIAN_POINT('Ctrl Pts',(-94.298328677442,65.4847028998532,7.64700017509565));
#37389=CARTESIAN_POINT('Ctrl Pts',(-94.3039099670387,65.4312453339857,7.64700017509565));
#37390=CARTESIAN_POINT('Ctrl Pts',(-94.3040730603258,65.4045380351771,7.64700017509565));
#37391=CARTESIAN_POINT('',(-94.5862620619178,66.0918042900807,7.39767224771683));
#37392=CARTESIAN_POINT('Ctrl Pts',(-94.5862620618473,66.0918042903052,7.39767224759646));
#37393=CARTESIAN_POINT('Ctrl Pts',(-94.5963519416498,66.0596572970801,7.41490871744947));
#37394=CARTESIAN_POINT('Ctrl Pts',(-94.6146355575854,65.9862944890559,7.44523071153862));
#37395=CARTESIAN_POINT('Ctrl Pts',(-94.6384326649586,65.8389782853215,7.47947130352487));
#37396=CARTESIAN_POINT('Ctrl Pts',(-94.6588401863467,65.6103162122243,7.50153681893254));
#37397=CARTESIAN_POINT('Ctrl Pts',(-94.6615533905933,65.4715845444322,7.50055356568893));
#37398=CARTESIAN_POINT('Ctrl Pts',(-94.6615533905933,65.4045463960021,7.50055356568893));
#37399=CARTESIAN_POINT('',(-94.1870559478758,65.6965311673062,7.64700017509565));
#37400=CARTESIAN_POINT('Origin',(-93.8950711760379,65.4045463960021,7.64700017509565));
#37401=CARTESIAN_POINT('Ctrl Pts',(-94.58626206227,66.0918042889582,7.39767224831868));
#37402=CARTESIAN_POINT('Ctrl Pts',(-94.557291943022,66.0617252552172,7.44510771962056));
#37403=CARTESIAN_POINT('Ctrl Pts',(-94.4941685159579,65.9974419146695,7.52307867284577));
#37404=CARTESIAN_POINT('Ctrl Pts',(-94.3394267947417,65.8458432543059,7.61759656747156));
#37405=CARTESIAN_POINT('Ctrl Pts',(-94.2327866188674,65.741388058222,7.64700017509565));
#37406=CARTESIAN_POINT('Ctrl Pts',(-94.1870559484096,65.6965311667724,7.64700017509565));
#37407=CARTESIAN_POINT('Origin',(-94.808,73.2727246703228,7.14700017509565));
#37408=CARTESIAN_POINT('',(-93.8950711760379,73.2727246703228,7.64700017509565));
#37409=CARTESIAN_POINT('',(-94.808,73.2727246703228,7.64700017509565));
#37410=CARTESIAN_POINT('',(-93.8950711760379,72.9269681424317,7.50818215612553));
#37411=CARTESIAN_POINT('Origin',(-93.8950711760379,73.2727246703228,7.14700017509565));
#37412=CARTESIAN_POINT('Origin',(-93.8950711760379,73.2727246703228,7.14700017509565));
#37413=CARTESIAN_POINT('Origin',(-94.308,56.1513478902835,7.14700017509565));
#37414=CARTESIAN_POINT('',(-94.308,73.7892636049057,7.64700017509565));
#37415=CARTESIAN_POINT('Origin',(-94.308,73.7892636041523,7.14700017509564));
#37416=CARTESIAN_POINT('',(-94.6615533905933,73.6467138767115,7.50055356568892));
#37417=CARTESIAN_POINT('Origin',(-94.308,73.6467138767115,7.14700017509565));
#37418=CARTESIAN_POINT('',(-94.308,73.6467138767115,7.64700017509565));
#37419=CARTESIAN_POINT('Origin',(-94.308,73.6467138767115,7.14700017509565));
#37420=CARTESIAN_POINT('',(-94.308,56.1513478902835,7.64700017509565));
#37421=CARTESIAN_POINT('Ctrl Pts',(-94.5884941349749,72.9871087554045,7.39547242673775));
#37422=CARTESIAN_POINT('Ctrl Pts',(-94.5560759688073,72.9774950766646,7.41388462557338));
#37423=CARTESIAN_POINT('Ctrl Pts',(-94.4816734607793,72.9604012306197,7.44639164730031));
#37424=CARTESIAN_POINT('Ctrl Pts',(-94.3298562456689,72.9397020313814,7.48393640471077));
#37425=CARTESIAN_POINT('Ctrl Pts',(-94.0972331713054,72.925609369635,7.50905499649421));
#37426=CARTESIAN_POINT('Ctrl Pts',(-93.9599339545807,72.9269681424317,7.50818215612553));
#37427=CARTESIAN_POINT('Ctrl Pts',(-93.8950711760379,72.9269681424317,7.50818215612553));
#37428=CARTESIAN_POINT('Ctrl Pts',(-94.5597575024888,73.0154304958,7.44321926909287));
#37429=CARTESIAN_POINT('Ctrl Pts',(-94.5266950837351,73.0048552157049,7.45753386310696));
#37430=CARTESIAN_POINT('Ctrl Pts',(-94.4518966858735,72.9864387076366,7.48321551929799));
#37431=CARTESIAN_POINT('Ctrl Pts',(-94.3003887305697,72.9655376162912,7.51386799393512));
#37432=CARTESIAN_POINT('Ctrl Pts',(-94.0784404136297,72.9532701694821,7.53565960890367));
#37433=CARTESIAN_POINT('Ctrl Pts',(-93.954431584538,72.9563348721083,7.53629468394197));
#37434=CARTESIAN_POINT('Ctrl Pts',(-93.8950711760379,72.9576116864421,7.53751696776008));
#37435=CARTESIAN_POINT('Ctrl Pts',(-94.4973169547706,73.0762316936755,7.52163128357703));
#37436=CARTESIAN_POINT('Ctrl Pts',(-94.4637402318384,73.0643309331807,7.53033330727992));
#37437=CARTESIAN_POINT('Ctrl Pts',(-94.3892828904372,73.044549248948,7.54611124551224));
#37438=CARTESIAN_POINT('Ctrl Pts',(-94.2343500528648,73.0254353488926,7.56839766302459));
#37439=CARTESIAN_POINT('Ctrl Pts',(-94.0395159132466,73.0171658133275,7.58421330529228));
#37440=CARTESIAN_POINT('Ctrl Pts',(-93.943442417416,73.0228257091775,7.58617154286177));
#37441=CARTESIAN_POINT('Ctrl Pts',(-93.8950711760379,73.0264030481075,7.58834238869478));
#37442=CARTESIAN_POINT('Ctrl Pts',(-94.3478842217812,73.2217401745364,7.61726934749489));
#37443=CARTESIAN_POINT('Ctrl Pts',(-94.3145841167751,73.206240461822,7.62021673898761));
#37444=CARTESIAN_POINT('Ctrl Pts',(-94.2416681250088,73.1799656671862,7.6261388170063));
#37445=CARTESIAN_POINT('Ctrl Pts',(-94.1128321009602,73.1507829297832,7.63320564276527));
#37446=CARTESIAN_POINT('Ctrl Pts',(-93.9954840128567,73.1353142895967,7.63421018566243));
#37447=CARTESIAN_POINT('Ctrl Pts',(-93.9286943140244,73.1413793215568,7.63523886704049));
#37448=CARTESIAN_POINT('Ctrl Pts',(-93.8950711760378,73.1454646305155,7.63614450281864));
#37449=CARTESIAN_POINT('Ctrl Pts',(-94.2422432735749,73.3239693266062,7.64700017509565));
#37450=CARTESIAN_POINT('Ctrl Pts',(-94.2167283723646,73.3047484614101,7.64700017509565));
#37451=CARTESIAN_POINT('Ctrl Pts',(-94.1617654265553,73.2713948180209,7.64700017509565));
#37452=CARTESIAN_POINT('Ctrl Pts',(-94.0691005423289,73.2380983767923,7.64700017509565));
#37453=CARTESIAN_POINT('Ctrl Pts',(-93.9775993296622,73.2256451183481,7.64700017509565));
#37454=CARTESIAN_POINT('Ctrl Pts',(-93.9216541904307,73.2285359233467,7.64700017509565));
#37455=CARTESIAN_POINT('Ctrl Pts',(-93.8950711760379,73.2303034732257,7.64700017509565));
#37456=CARTESIAN_POINT('Ctrl Pts',(-94.1965126031355,73.3685138471856,7.64700017509565));
#37457=CARTESIAN_POINT('Ctrl Pts',(-94.1751213153314,73.3496981958533,7.64700017509565));
#37458=CARTESIAN_POINT('Ctrl Pts',(-94.1277297877409,73.3173493775099,7.64700017509565));
#37459=CARTESIAN_POINT('Ctrl Pts',(-94.0472288489668,73.2859536217588,7.64700017509565));
#37460=CARTESIAN_POINT('Ctrl Pts',(-93.9674903605839,73.2730699624859,7.64700017509565));
#37461=CARTESIAN_POINT('Ctrl Pts',(-93.9182843390659,73.2727246703228,7.64700017509565));
#37462=CARTESIAN_POINT('Ctrl Pts',(-93.8950711760379,73.2727246703228,7.64700017509565));
#37463=CARTESIAN_POINT('Ctrl Pts',(-94.1951406830223,73.369850182803,7.64700017509565));
#37464=CARTESIAN_POINT('Ctrl Pts',(-94.1738731036204,73.3510466878866,7.64700017509565));
#37465=CARTESIAN_POINT('Ctrl Pts',(-94.1267087185765,73.3187280142946,7.64700017509565));
#37466=CARTESIAN_POINT('Ctrl Pts',(-94.0465726981659,73.2873892791078,7.64700017509565));
#37467=CARTESIAN_POINT('Ctrl Pts',(-93.9671870915115,73.27449270781,7.64700017509565));
#37468=CARTESIAN_POINT('Ctrl Pts',(-93.918183243525,73.2740503327321,7.64700017509565));
#37469=CARTESIAN_POINT('Ctrl Pts',(-93.8950711760379,73.2739973062357,7.64700017509565));
#37470=CARTESIAN_POINT('Ctrl Pts',(-94.1937687629091,73.3711865184204,7.64700017509565));
#37471=CARTESIAN_POINT('Ctrl Pts',(-94.1726248919094,73.3523951799199,7.64700017509565));
#37472=CARTESIAN_POINT('Ctrl Pts',(-94.1256876494121,73.3201066510793,7.64700017509565));
#37473=CARTESIAN_POINT('Ctrl Pts',(-94.0459165473651,73.2888249364568,7.64700017509565));
#37474=CARTESIAN_POINT('Ctrl Pts',(-93.9668838224392,73.2759154531342,7.64700017509565));
#37475=CARTESIAN_POINT('Ctrl Pts',(-93.918082147984,73.2753759951414,7.64700017509565));
#37476=CARTESIAN_POINT('Ctrl Pts',(-93.8950711760379,73.2752699421486,7.64700017509565));
#37477=CARTESIAN_POINT('Ctrl Pts',(-94.192396842796,73.3725228540378,7.64700017509565));
#37478=CARTESIAN_POINT('Ctrl Pts',(-94.1713766801984,73.3537436719532,7.64700017509565));
#37479=CARTESIAN_POINT('Ctrl Pts',(-94.1246665802476,73.3214852878639,7.64700017509565));
#37480=CARTESIAN_POINT('Ctrl Pts',(-94.0452603965642,73.2902605938058,7.64700017509565));
#37481=CARTESIAN_POINT('Ctrl Pts',(-93.9665805533668,73.2773381984583,7.64700017509565));
#37482=CARTESIAN_POINT('Ctrl Pts',(-93.9179810524431,73.2767016575506,7.64700017509565));
#37483=CARTESIAN_POINT('Ctrl Pts',(-93.8950711760379,73.2765425780616,7.64700017509565));
#37484=CARTESIAN_POINT('',(-94.5884941349749,72.9871087554045,7.39547242673775));
#37485=CARTESIAN_POINT('Ctrl Pts',(-94.5884941349749,72.9871087554045,7.39547242673775));
#37486=CARTESIAN_POINT('Ctrl Pts',(-94.5560759688073,72.9774950766646,7.41388462557338));
#37487=CARTESIAN_POINT('Ctrl Pts',(-94.4816734607793,72.9604012306197,7.44639164730031));
#37488=CARTESIAN_POINT('Ctrl Pts',(-94.3298562456689,72.9397020313814,7.48393640471077));
#37489=CARTESIAN_POINT('Ctrl Pts',(-94.0972331713054,72.925609369635,7.50905499649421));
#37490=CARTESIAN_POINT('Ctrl Pts',(-93.9599339545807,72.9269681424317,7.50818215612553));
#37491=CARTESIAN_POINT('Ctrl Pts',(-93.8950711760379,72.9269681424317,7.50818215612553));
#37492=CARTESIAN_POINT('',(-94.1965126031355,73.3685138471856,7.64700017509565));
#37493=CARTESIAN_POINT('Ctrl Pts',(-94.1965126031355,73.3685138471856,7.64700017509565));
#37494=CARTESIAN_POINT('Ctrl Pts',(-94.1882077188121,73.3612089196274,7.64700017509565));
#37495=CARTESIAN_POINT('Ctrl Pts',(-94.1795557644431,73.3542817640238,7.64700017489035));
#37496=CARTESIAN_POINT('Ctrl Pts',(-94.1706072180065,73.3477791111878,7.64700017425523));
#37497=CARTESIAN_POINT('Ctrl Pts',(-94.1613934588907,73.3410837358809,7.64700017360128));
#37498=CARTESIAN_POINT('Ctrl Pts',(-94.15186583673,73.3348395983405,7.64700017359753));
#37499=CARTESIAN_POINT('Ctrl Pts',(-94.1420394714002,73.3290456405769,7.6470001743537));
#37500=CARTESIAN_POINT('Ctrl Pts',(-94.1367663510785,73.3259364302636,7.64700017475948));
#37501=CARTESIAN_POINT('Ctrl Pts',(-94.1314067227196,73.3229554467225,7.64700017509565));
#37502=CARTESIAN_POINT('Ctrl Pts',(-94.1259715396561,73.3201042203517,7.64700017509565));
#37503=CARTESIAN_POINT('Ctrl Pts',(-94.1227942371631,73.3184374487729,7.64700017509565));
#37504=CARTESIAN_POINT('Ctrl Pts',(-94.1195911477356,73.3168150121782,7.64700017509565));
#37505=CARTESIAN_POINT('Ctrl Pts',(-94.1163663266724,73.3152371781787,7.64700017509565));
#37506=CARTESIAN_POINT('Ctrl Pts',(-94.103806908628,73.3090921312396,7.64700017509565));
#37507=CARTESIAN_POINT('Ctrl Pts',(-94.0909118131956,73.303626152729,7.64700017509565));
#37508=CARTESIAN_POINT('Ctrl Pts',(-94.0779456695153,73.2988813120882,7.64700017509565));
#37509=CARTESIAN_POINT('Ctrl Pts',(-94.0694694793268,73.2957795284988,7.64700017509565));
#37510=CARTESIAN_POINT('Ctrl Pts',(-94.0609652635738,73.2929864927066,7.64700017509565));
#37511=CARTESIAN_POINT('Ctrl Pts',(-94.0524872811155,73.2905043856557,7.64700017509565));
#37512=CARTESIAN_POINT('Ctrl Pts',(-94.0446143136362,73.2881994094201,7.64700017509565));
#37513=CARTESIAN_POINT('Ctrl Pts',(-94.0367650318974,73.286162916318,7.64700017468315));
#37514=CARTESIAN_POINT('Ctrl Pts',(-94.0289443572011,73.2843815795982,7.64700017376813));
#37515=CARTESIAN_POINT('Ctrl Pts',(-94.0213664515409,73.2826555390538,7.64700017288151));
#37516=CARTESIAN_POINT('Ctrl Pts',(-94.0138101772596,73.2811683091997,7.64700017240887));
#37517=CARTESIAN_POINT('Ctrl Pts',(-94.0062518814711,73.2798923511707,7.64700017294233));
#37518=CARTESIAN_POINT('Ctrl Pts',(-93.9980708945914,73.2785112731889,7.64700017351975));
#37519=CARTESIAN_POINT('Ctrl Pts',(-93.9898877134025,73.2773776380562,7.64700017463666));
#37520=CARTESIAN_POINT('Ctrl Pts',(-93.9817495816965,73.2764562513845,7.64700017493299));
#37521=CARTESIAN_POINT('Ctrl Pts',(-93.9773074474477,73.2759533198224,7.64700017509474));
#37522=CARTESIAN_POINT('Ctrl Pts',(-93.9728792101379,73.2755122307645,7.64700017509022));
#37523=CARTESIAN_POINT('Ctrl Pts',(-93.9684789103662,73.2751295353315,7.6470001750938));
#37524=CARTESIAN_POINT('Ctrl Pts',(-93.9634324815125,73.2746906458522,7.6470001750979));
#37525=CARTESIAN_POINT('Ctrl Pts',(-93.9584228288946,73.2743285606305,7.6470001751144));
#37526=CARTESIAN_POINT('Ctrl Pts',(-93.953466868823,73.2740297804106,7.64700017505809));
#37527=CARTESIAN_POINT('Ctrl Pts',(-93.9463567939548,73.273601134961,7.6470001749773));
#37528=CARTESIAN_POINT('Ctrl Pts',(-93.9393613969755,73.2733064351293,7.64700017462953));
#37529=CARTESIAN_POINT('Ctrl Pts',(-93.9325100234577,73.2731095109462,7.64700017447712));
#37530=CARTESIAN_POINT('Ctrl Pts',(-93.9260561553201,73.2729240119791,7.64700017433356));
#37531=CARTESIAN_POINT('Ctrl Pts',(-93.9197314803956,73.2728253585842,7.64700017452641));
#37532=CARTESIAN_POINT('Ctrl Pts',(-93.9135113783844,73.2727754851038,7.64700017477471));
#37533=CARTESIAN_POINT('Ctrl Pts',(-93.9072912763733,73.2727256116235,7.64700017502301));
#37534=CARTESIAN_POINT('Ctrl Pts',(-93.9011774833742,73.2727246703228,7.64700017509565));
#37535=CARTESIAN_POINT('Ctrl Pts',(-93.8950711760379,73.2727246703228,7.64700017509565));
#37536=CARTESIAN_POINT('Ctrl Pts',(-94.5884941349749,72.9871087554045,7.39547242673775));
#37537=CARTESIAN_POINT('Ctrl Pts',(-94.5597575024888,73.0154304958,7.44321926909287));
#37538=CARTESIAN_POINT('Ctrl Pts',(-94.4973169547706,73.0762316936755,7.52163128357703));
#37539=CARTESIAN_POINT('Ctrl Pts',(-94.3478842217812,73.2217401745364,7.61726934749489));
#37540=CARTESIAN_POINT('Ctrl Pts',(-94.2422432735749,73.3239693266062,7.64700017509565));
#37541=CARTESIAN_POINT('Ctrl Pts',(-94.1965126031355,73.3685138471856,7.64700017509565));
#37542=CARTESIAN_POINT('Origin',(-93.808,74.7848570588257,-21.7412789818844));
#37543=CARTESIAN_POINT('',(-93.8254464332138,75.9749096164909,-27.2430628408276));
#37544=CARTESIAN_POINT('Ctrl Pts',(-93.8254464332138,75.9749096164908,-27.2430628408276));
#37545=CARTESIAN_POINT('Ctrl Pts',(-93.9407713865339,75.9728973007648,-27.2430974960467));
#37546=CARTESIAN_POINT('Ctrl Pts',(-94.0552817492228,75.9495840101457,-27.2434989873153));
#37547=CARTESIAN_POINT('Ctrl Pts',(-94.1628956979594,75.9081584686436,-27.2442123998268));
#37548=CARTESIAN_POINT('Ctrl Pts',(-94.2471205691546,75.8757364551577,-27.2447707575266));
#37549=CARTESIAN_POINT('Ctrl Pts',(-94.3271203096682,75.8322212212933,-27.2455201578036));
#37550=CARTESIAN_POINT('Ctrl Pts',(-94.3999882314024,75.7791607930293,-27.2464339412332));
#37551=CARTESIAN_POINT('Ctrl Pts',(-94.4382542043212,75.7512965578118,-27.2469138068742));
#37552=CARTESIAN_POINT('Ctrl Pts',(-94.4745536282452,75.7208002459086,-27.2474390009858));
#37553=CARTESIAN_POINT('Ctrl Pts',(-94.5084676271127,75.6878972820043,-27.2480056414029));
#37554=CARTESIAN_POINT('Ctrl Pts',(-94.5314765389388,75.6655743056354,-27.2483900779137));
#37555=CARTESIAN_POINT('Ctrl Pts',(-94.5533902231536,75.6421413119823,-27.2487936306555));
#37556=CARTESIAN_POINT('Ctrl Pts',(-94.5740822084379,75.6176614279342,-27.2492152124846));
#37557=CARTESIAN_POINT('Ctrl Pts',(-94.5809688654505,75.6095140915221,-27.2493555223399));
#37558=CARTESIAN_POINT('Ctrl Pts',(-94.5877199980939,75.6012509868181,-27.2494978259059));
#37559=CARTESIAN_POINT('Ctrl Pts',(-94.5943307217107,75.5928746644571,-27.2496420792567));
#37560=CARTESIAN_POINT('Ctrl Pts',(-94.6592120116793,75.5106648139966,-27.251057861254));
#37561=CARTESIAN_POINT('Ctrl Pts',(-94.7105653230234,75.417545887071,-27.2526615145827));
#37562=CARTESIAN_POINT('Ctrl Pts',(-94.7466445393451,75.3187249825209,-27.2543633648698));
#37563=CARTESIAN_POINT('Ctrl Pts',(-94.7829494764132,75.2192858292775,-27.2560758623649));
#37564=CARTESIAN_POINT('Ctrl Pts',(-94.8037877108299,75.1140756740336,-27.2578877455259));
#37565=CARTESIAN_POINT('Ctrl Pts',(-94.8074250018243,75.0084182123877,-27.2597073320017));
#37566=CARTESIAN_POINT('Ctrl Pts',(-94.8078076724162,74.9973022462874,-27.2598987662957));
#37567=CARTESIAN_POINT('Ctrl Pts',(-94.808,74.9861813248124,-27.2600902859291));
#37568=CARTESIAN_POINT('Ctrl Pts',(-94.808,74.9750616409851,-27.2602817842482));
#37569=CARTESIAN_POINT('',(-93.8254464332138,74.789111579658,7.16421911851628));
#37570=CARTESIAN_POINT('Ctrl Pts',(-94.808,73.7892636041523,7.14700017509565));
#37571=CARTESIAN_POINT('Ctrl Pts',(-94.808,74.0481003991147,7.15304738459945));
#37572=CARTESIAN_POINT('Ctrl Pts',(-94.5963474453899,74.5638121554514,7.16507419180268));
#37573=CARTESIAN_POINT('Ctrl Pts',(-94.0842985311737,74.7844986219313,7.16693337199191));
#37574=CARTESIAN_POINT('Ctrl Pts',(-93.8254464332138,74.7891115796581,7.16421911851628));
#37575=CARTESIAN_POINT('',(-93.8254464332138,75.7841116079362,-21.7068410950431));
#37576=CARTESIAN_POINT('Ctrl Pts',(-94.80799816573,73.7873828318279,7.14696778525936));
#37577=CARTESIAN_POINT('Ctrl Pts',(-94.8084322702476,74.0099146010783,7.15080012981363));
#37578=CARTESIAN_POINT('Ctrl Pts',(-94.6296924436717,74.5300182038674,7.15975712600573));
#37579=CARTESIAN_POINT('Ctrl Pts',(-94.1200467162403,74.7845649025602,7.16414081763695));
#37580=CARTESIAN_POINT('Ctrl Pts',(-93.8235658628907,74.7891425047606,7.16421965109484));
#37581=CARTESIAN_POINT('Ctrl Pts',(-94.8080068395493,73.7873808312654,7.27787286198));
#37582=CARTESIAN_POINT('Ctrl Pts',(-94.8074143634709,74.0101521113549,7.28106835789046));
#37583=CARTESIAN_POINT('Ctrl Pts',(-94.6265225056675,74.5284908792173,7.28850104891677));
#37584=CARTESIAN_POINT('Ctrl Pts',(-94.1189522176435,74.7801902386074,7.29210787897805));
#37585=CARTESIAN_POINT('Ctrl Pts',(-93.8234953926782,74.7847338812344,7.29217291841703));
#37586=CARTESIAN_POINT('Ctrl Pts',(-94.6995076304509,73.7875874483795,7.53848410185243));
#37587=CARTESIAN_POINT('Ctrl Pts',(-94.6980172663764,73.9859131616312,7.53960506796077));
#37588=CARTESIAN_POINT('Ctrl Pts',(-94.5344470845565,74.4460925942716,7.54218699637558));
#37589=CARTESIAN_POINT('Ctrl Pts',(-94.0835126610235,74.6684614614575,7.5434177930052));
#37590=CARTESIAN_POINT('Ctrl Pts',(-93.8217490542438,74.6724676115497,7.5434403023473));
#37591=CARTESIAN_POINT('Ctrl Pts',(-94.4389039890836,73.7880761465824,7.64700035150358));
#37592=CARTESIAN_POINT('Ctrl Pts',(-94.4385326078449,73.9285769220264,7.64697943069933));
#37593=CARTESIAN_POINT('Ctrl Pts',(-94.3243648332188,74.2556633353796,7.64697058079909));
#37594=CARTESIAN_POINT('Ctrl Pts',(-94.0040614693076,74.4146480624442,7.64700069942447));
#37595=CARTESIAN_POINT('Ctrl Pts',(-93.8177765962502,74.4175134534293,7.64700017198756));
#37596=CARTESIAN_POINT('Ctrl Pts',(-94.307999082865,73.7883226598553,7.64700017509565));
#37597=CARTESIAN_POINT('Ctrl Pts',(-94.3082161351238,73.8996545826327,7.64700017509565));
#37598=CARTESIAN_POINT('Ctrl Pts',(-94.2188462218359,74.1598607290946,7.64700017509565));
#37599=CARTESIAN_POINT('Ctrl Pts',(-93.9640233581201,74.2872096172896,7.64700017509566));
#37600=CARTESIAN_POINT('Ctrl Pts',(-93.8157829314454,74.2894997768314,7.64700017509566));
#37601=CARTESIAN_POINT('Ctrl Pts',(-94.3053809847406,73.7883275901208,7.64700017156749));
#37602=CARTESIAN_POINT('Ctrl Pts',(-94.3056098056694,73.8990761358448,7.64700058998358));
#37603=CARTESIAN_POINT('Ctrl Pts',(-94.2167358496082,74.1579446769689,7.64700076698158));
#37604=CARTESIAN_POINT('Ctrl Pts',(-93.9632225958964,74.2846608483866,7.64700016460909));
#37605=CARTESIAN_POINT('Ctrl Pts',(-93.8157430581492,74.2869395032994,7.64700017515782));
#37606=CARTESIAN_POINT('Ctrl Pts',(-94.3027628866162,73.7883325203862,7.64700016803933));
#37607=CARTESIAN_POINT('Ctrl Pts',(-94.3030034762149,73.898497689057,7.6470010048715));
#37608=CARTESIAN_POINT('Ctrl Pts',(-94.2146254773806,74.1560286248432,7.64700135886752));
#37609=CARTESIAN_POINT('Ctrl Pts',(-93.9624218336726,74.2821120794835,7.64700015412251));
#37610=CARTESIAN_POINT('Ctrl Pts',(-93.8157031848531,74.2843792297674,7.64700017521998));
#37611=CARTESIAN_POINT('Ctrl Pts',(-94.3001447884919,73.7883374506517,7.64700016451117));
#37612=CARTESIAN_POINT('Ctrl Pts',(-94.3003971467605,73.8979192422691,7.64700141975943));
#37613=CARTESIAN_POINT('Ctrl Pts',(-94.2125151051529,74.1541125727175,7.64700195075345));
#37614=CARTESIAN_POINT('Ctrl Pts',(-93.9616210714489,74.2795633105804,7.64700014363593));
#37615=CARTESIAN_POINT('Ctrl Pts',(-93.815663311557,74.2818189562356,7.64700017528214));
#37616=CARTESIAN_POINT('',(-93.8167232166106,74.2894843051027,7.64700017509565));
#37617=CARTESIAN_POINT('Origin',(-93.808,73.7892636041523,7.64700017509565));
#37618=CARTESIAN_POINT('Origin',(-93.8167232166069,74.2894843051028,7.14700017509564));
#37619=CARTESIAN_POINT('Origin',(-89.9994582683348,49.9588718237325,7.51494491260991));
#37620=CARTESIAN_POINT('',(-86.5142447147629,48.7001366151124,-27.2430628408276));
#37621=CARTESIAN_POINT('',(-90.0201350797319,48.7613475269486,-27.2430628408276));
#37622=CARTESIAN_POINT('',(-87.1715542099087,49.5767050911953,-2.14142593989854));
#37623=CARTESIAN_POINT('',(-87.401760263096,49.8837010660253,6.64978855216815));
#37624=CARTESIAN_POINT('',(-90.1427941241618,49.628581298766,-2.14142593976973));
#37625=CARTESIAN_POINT('',(-84.2986286668078,49.5265453959898,-2.1414259398989));
#37626=CARTESIAN_POINT('',(-92.132181474027,49.7295238876078,-0.220296877960887));
#37627=CARTESIAN_POINT('Origin',(-90.1427940937627,49.6971844984214,-0.150825939824886));
#37628=CARTESIAN_POINT('',(-92.3900544549481,49.9885230487663,7.16421911851628));
#37629=CARTESIAN_POINT('',(-92.4483358392546,50.0470589589366,8.83317960119582));
#37630=CARTESIAN_POINT('',(-92.4027054156396,49.9887439275614,7.16421911851628));
#37631=CARTESIAN_POINT('Origin',(-92.3939821990326,50.4883712021167,7.14700017509565));
#37632=CARTESIAN_POINT('',(-92.4580781461614,50.4894902825008,7.64700017509566));
#37633=CARTESIAN_POINT('Ctrl Pts',(-92.390054454948,49.9885230487663,7.16421911851629));
#37634=CARTESIAN_POINT('Ctrl Pts',(-92.3933582181137,49.9896552278804,7.19539688072133));
#37635=CARTESIAN_POINT('Ctrl Pts',(-92.3967358862339,49.9937513683931,7.2262928934646));
#37636=CARTESIAN_POINT('Ctrl Pts',(-92.4001338636988,50.0006054367861,7.25646390568421));
#37637=CARTESIAN_POINT('Ctrl Pts',(-92.4037059640981,50.0078107289624,7.28818097441397));
#37638=CARTESIAN_POINT('Ctrl Pts',(-92.4073006539925,50.0180638604043,7.31909821837552));
#37639=CARTESIAN_POINT('Ctrl Pts',(-92.4108588025795,50.0311807792027,7.34871219399978));
#37640=CARTESIAN_POINT('Ctrl Pts',(-92.4119204598262,50.0350945201713,7.35754821954998));
#37641=CARTESIAN_POINT('Ctrl Pts',(-92.4129788757186,50.0392635709847,7.36626821337676));
#37642=CARTESIAN_POINT('Ctrl Pts',(-92.4140324984935,50.0436839222182,7.37485869022055));
#37643=CARTESIAN_POINT('Ctrl Pts',(-92.4175876294739,50.0585990588207,7.403844652837));
#37644=CARTESIAN_POINT('Ctrl Pts',(-92.421088305208,50.0763719783694,7.4313582476203));
#37645=CARTESIAN_POINT('Ctrl Pts',(-92.4244745764866,50.0966489234121,7.45694476245005));
#37646=CARTESIAN_POINT('Ctrl Pts',(-92.4277513382406,50.1162701269534,7.48170382819358));
#37647=CARTESIAN_POINT('Ctrl Pts',(-92.4309211259743,50.1382371467389,7.5046595013386));
#37648=CARTESIAN_POINT('Ctrl Pts',(-92.4339269309388,50.1622604016828,7.52536377033737));
#37649=CARTESIAN_POINT('Ctrl Pts',(-92.4347780457023,50.1690627548603,7.53122632935949));
#37650=CARTESIAN_POINT('Ctrl Pts',(-92.4356159881711,50.1760301124079,7.53690809494518));
#37651=CARTESIAN_POINT('Ctrl Pts',(-92.4364393979123,50.1831561855751,7.54239816877975));
#37652=CARTESIAN_POINT('Ctrl Pts',(-92.4392919281241,50.2078429702753,7.56141737719421));
#37653=CARTESIAN_POINT('Ctrl Pts',(-92.4419704268612,50.2344348802372,7.57813955582442));
#37654=CARTESIAN_POINT('Ctrl Pts',(-92.4444364531759,50.2625089788921,7.59233847446414));
#37655=CARTESIAN_POINT('Ctrl Pts',(-92.446787065013,50.2892691591141,7.60587285811177));
#37656=CARTESIAN_POINT('Ctrl Pts',(-92.4489446742529,50.3173770374966,7.61711475676551));
#37657=CARTESIAN_POINT('Ctrl Pts',(-92.4508710134852,50.3464543592598,7.62582470912149));
#37658=CARTESIAN_POINT('Ctrl Pts',(-92.4526646935584,50.3735292439722,7.63393484243463));
#37659=CARTESIAN_POINT('Ctrl Pts',(-92.4542578703562,50.4014452320846,7.63984965441655));
#37660=CARTESIAN_POINT('Ctrl Pts',(-92.4556148783242,50.429875618757,7.64333735754908));
#37661=CARTESIAN_POINT('Ctrl Pts',(-92.456553499447,50.4495404712027,7.6457497470908));
#37662=CARTESIAN_POINT('Ctrl Pts',(-92.4573790360603,50.4694510059627,7.64700017509402));
#37663=CARTESIAN_POINT('Ctrl Pts',(-92.4580781461372,50.4894902819962,7.64700017509565));
#37664=CARTESIAN_POINT('',(-92.3939821990326,50.4883712021167,7.64700017509565));
#37665=CARTESIAN_POINT('Origin',(-87.4192066963098,48.8844465169148,6.68422643900942));
#37666=CARTESIAN_POINT('Ctrl Pts',(-86.5142447147629,48.7001366151124,-27.2430628408276));
#37667=CARTESIAN_POINT('Ctrl Pts',(-86.2549332342024,48.6953257419504,-27.2512871104099));
#37668=CARTESIAN_POINT('Ctrl Pts',(-85.7419755807171,48.4739817840104,-27.2604904983277));
#37669=CARTESIAN_POINT('Ctrl Pts',(-85.5298131831374,47.9571212424432,-27.2672508207273));
#37670=CARTESIAN_POINT('Ctrl Pts',(-85.5296529400224,47.6977069909729,-27.2733702584021));
#37671=CARTESIAN_POINT('Ctrl Pts',(-86.1895827024854,48.5777698648959,-2.07166938568884));
#37672=CARTESIAN_POINT('Ctrl Pts',(-86.1895244398751,48.6412584760118,-2.07389455589176));
#37673=CARTESIAN_POINT('Ctrl Pts',(-86.1957071970836,48.7047265117792,-2.07633962712607));
#37674=CARTESIAN_POINT('Ctrl Pts',(-86.2078320878771,48.7671041272088,-2.07895650263672));
#37675=CARTESIAN_POINT('Ctrl Pts',(-86.2203781923873,48.8316487153295,-2.08166428732575));
#37676=CARTESIAN_POINT('Ctrl Pts',(-86.2392862882952,48.8950243864769,-2.08455596472885));
#37677=CARTESIAN_POINT('Ctrl Pts',(-86.2641706984485,48.9560436238488,-2.08757624197489));
#37678=CARTESIAN_POINT('Ctrl Pts',(-86.2711285444562,48.9731050070412,-2.08842073151068));
#37679=CARTESIAN_POINT('Ctrl Pts',(-86.2785533094307,48.9899822250438,-2.08927526618197));
#37680=CARTESIAN_POINT('Ctrl Pts',(-86.2864358687022,49.0066495321072,-2.09013862024674));
#37681=CARTESIAN_POINT('Ctrl Pts',(-86.3136388758434,49.0641690327488,-2.09311808744523));
#37682=CARTESIAN_POINT('Ctrl Pts',(-86.3462967718093,49.1191858333781,-2.09620259073257));
#37683=CARTESIAN_POINT('Ctrl Pts',(-86.3839184135048,49.170315472535,-2.09932619999792));
#37684=CARTESIAN_POINT('Ctrl Pts',(-86.3900799177332,49.1786892561783,-2.09983777075425));
#37685=CARTESIAN_POINT('Ctrl Pts',(-86.396374486798,49.1869588621269,-2.10035039077735));
#37686=CARTESIAN_POINT('Ctrl Pts',(-86.4027998786768,49.1951183194138,-2.10086377134456));
#37687=CARTESIAN_POINT('Ctrl Pts',(-86.4259363264345,49.2244987620093,-2.10271234383588));
#37688=CARTESIAN_POINT('Ctrl Pts',(-86.4507691060644,49.2524506780892,-2.10457076859444));
#37689=CARTESIAN_POINT('Ctrl Pts',(-86.4770754081133,49.2788685184667,-2.10642746645933));
#37690=CARTESIAN_POINT('Ctrl Pts',(-86.5360608752679,49.3381040831231,-2.11059065863747));
#37691=CARTESIAN_POINT('Ctrl Pts',(-86.6025651592806,49.3897469882561,-2.11475238632987));
#37692=CARTESIAN_POINT('Ctrl Pts',(-86.674314562483,49.4326671250399,-2.11879396961129));
#37693=CARTESIAN_POINT('Ctrl Pts',(-86.7491633886245,49.4774413212383,-2.12301014076904));
#37694=CARTESIAN_POINT('Ctrl Pts',(-86.8297221646088,49.5127243345094,-2.12709567871417));
#37695=CARTESIAN_POINT('Ctrl Pts',(-86.9134433679736,49.5371850686492,-2.13091382599087));
#37696=CARTESIAN_POINT('Ctrl Pts',(-86.9884194443639,49.5590907484259,-2.13433314738596));
#37697=CARTESIAN_POINT('Ctrl Pts',(-87.0659334006015,49.572317005724,-2.13753805467146));
#37698=CARTESIAN_POINT('Ctrl Pts',(-87.1441566097793,49.5758616965589,-2.14042780409558));
#37699=CARTESIAN_POINT('Ctrl Pts',(-87.1532804787458,49.5762751453939,-2.14076486128576));
#37700=CARTESIAN_POINT('Ctrl Pts',(-87.1624139836951,49.576556822709,-2.14109762745583));
#37701=CARTESIAN_POINT('Ctrl Pts',(-87.1715542099087,49.5767050911953,-2.14142593989826));
#37702=CARTESIAN_POINT('Origin',(-84.3160751710286,48.5272867799151,-2.10710609663493));
#37703=CARTESIAN_POINT('',(-87.1789619708296,48.6282454776164,-1.10828748237486));
#37704=CARTESIAN_POINT('Origin',(-87.1798476609366,48.5772866667703,-2.10710614024866));
#37705=CARTESIAN_POINT('Ctrl Pts',(-90.1602405501362,48.6293265938377,-1.10710609664254));
#37706=CARTESIAN_POINT('Ctrl Pts',(-90.1555705165799,48.8968056623271,-1.10710714254017));
#37707=CARTESIAN_POINT('Ctrl Pts',(-90.146271333214,49.4294221590783,-1.33389568211991));
#37708=CARTESIAN_POINT('Ctrl Pts',(-90.142633856502,49.6377611338696,-1.87406370179899));
#37709=CARTESIAN_POINT('Ctrl Pts',(-90.1427941348684,49.6285812943056,-2.14142593958545));
#37710=CARTESIAN_POINT('Ctrl Pts',(-87.1715542099087,49.5767050911953,-2.14142593989826));
#37711=CARTESIAN_POINT('Ctrl Pts',(-87.1707796023032,49.5794275592557,-2.06203800454951));
#37712=CARTESIAN_POINT('Ctrl Pts',(-87.1701831491283,49.5720764927837,-1.98263726294338));
#37713=CARTESIAN_POINT('Ctrl Pts',(-87.1697669065268,49.5556025525733,-1.90517660397714));
#37714=CARTESIAN_POINT('Ctrl Pts',(-87.1693311108274,49.5383547449974,-1.82407721163471));
#37715=CARTESIAN_POINT('Ctrl Pts',(-87.1690928608004,49.5111063032012,-1.7451026706543));
#37716=CARTESIAN_POINT('Ctrl Pts',(-87.1690544002698,49.4748906839909,-1.67049000252333));
#37717=CARTESIAN_POINT('Ctrl Pts',(-87.1690163828033,49.4390922676794,-1.59673687019813));
#37718=CARTESIAN_POINT('Ctrl Pts',(-87.16917358744,49.3945311379236,-1.52724393557454));
#37719=CARTESIAN_POINT('Ctrl Pts',(-87.1695279530185,49.3421625533539,-1.46419468364503));
#37720=CARTESIAN_POINT('Ctrl Pts',(-87.1695891992418,49.3331115105359,-1.45329766430513));
#37721=CARTESIAN_POINT('Ctrl Pts',(-87.1696563341699,49.3238271627778,-1.44259321925827));
#37722=CARTESIAN_POINT('Ctrl Pts',(-87.1697293667559,49.3143143406756,-1.43209275036368));
#37723=CARTESIAN_POINT('Ctrl Pts',(-87.1699220451301,49.28921711769,-1.40438986614382));
#37724=CARTESIAN_POINT('Ctrl Pts',(-87.1701561490222,49.2625079884677,-1.37808343783428));
#37725=CARTESIAN_POINT('Ctrl Pts',(-87.1704320998974,49.2342809548061,-1.35340219191165));
#37726=CARTESIAN_POINT('Ctrl Pts',(-87.170903828767,49.1860277768705,-1.31121042052467));
#37727=CARTESIAN_POINT('Ctrl Pts',(-87.1714979126702,49.1333362085042,-1.2737700027677));
#37728=CARTESIAN_POINT('Ctrl Pts',(-87.1721950403594,49.0775933607852,-1.24166515695124));
#37729=CARTESIAN_POINT('Ctrl Pts',(-87.1723014672134,49.0690833905044,-1.23676387732622));
#37730=CARTESIAN_POINT('Ctrl Pts',(-87.1724102937188,49.0605023843955,-1.2319868924259));
#37731=CARTESIAN_POINT('Ctrl Pts',(-87.1725214491766,49.0518553553583,-1.22733621411397));
#37732=CARTESIAN_POINT('Ctrl Pts',(-87.1732807543841,48.9927873230226,-1.19556733537756));
#37733=CARTESIAN_POINT('Ctrl Pts',(-87.1741488014077,48.9306367433227,-1.16969616484117));
#37734=CARTESIAN_POINT('Ctrl Pts',(-87.1751084501885,48.866618407119,-1.15020943689798));
#37735=CARTESIAN_POINT('Ctrl Pts',(-87.1760405134579,48.8044403051574,-1.13128286321928));
#37736=CARTESIAN_POINT('Ctrl Pts',(-87.1770589657553,48.7405016850557,-1.11837926415085));
#37737=CARTESIAN_POINT('Ctrl Pts',(-87.1781475368408,48.6759228540395,-1.11189687087015));
#37738=CARTESIAN_POINT('Ctrl Pts',(-87.1784148692205,48.6600635199013,-1.11030491822195));
#37739=CARTESIAN_POINT('Ctrl Pts',(-87.1786864285893,48.6441655551527,-1.10909998564185));
#37740=CARTESIAN_POINT('Ctrl Pts',(-87.1789619708296,48.6282454776164,-1.10828748237486));
#37741=CARTESIAN_POINT('Ctrl Pts',(-92.1479436973988,49.730019068283,-0.213915295152079));
#37742=CARTESIAN_POINT('Ctrl Pts',(-92.1341643406627,49.7145329691512,-0.656190681258571));
#37743=CARTESIAN_POINT('Ctrl Pts',(-91.7482805940126,49.6725863751685,-1.67781906899658));
#37744=CARTESIAN_POINT('Ctrl Pts',(-90.7252921385264,49.6381280459152,-2.15957874712241));
#37745=CARTESIAN_POINT('Ctrl Pts',(-90.1358649344229,49.6279078190018,-2.15745664851278));
#37746=CARTESIAN_POINT('Ctrl Pts',(-92.1427655835888,49.7299343587777,-0.213749503785356));
#37747=CARTESIAN_POINT('Ctrl Pts',(-92.1289959174319,49.7144889865808,-0.654878305332097));
#37748=CARTESIAN_POINT('Ctrl Pts',(-91.7440344515705,49.6726511580784,-1.67382094329869));
#37749=CARTESIAN_POINT('Ctrl Pts',(-90.723727725362,49.6382838843654,-2.15424250271123));
#37750=CARTESIAN_POINT('Ctrl Pts',(-90.1358803135794,49.6280924007402,-2.15210884818611));
#37751=CARTESIAN_POINT('Ctrl Pts',(-92.137587469779,49.7298496492724,-0.213583712418632));
#37752=CARTESIAN_POINT('Ctrl Pts',(-92.1238274942012,49.7144450040105,-0.653565929405624));
#37753=CARTESIAN_POINT('Ctrl Pts',(-91.7397883091285,49.6727159409881,-1.66982281760079));
#37754=CARTESIAN_POINT('Ctrl Pts',(-90.7221633121977,49.6384397228155,-2.14890625830005));
#37755=CARTESIAN_POINT('Ctrl Pts',(-90.1358956927359,49.6282769824787,-2.14676104785943));
#37756=CARTESIAN_POINT('Ctrl Pts',(-92.132409355969,49.7297649397669,-0.213417921051909));
#37757=CARTESIAN_POINT('Ctrl Pts',(-92.1186590709704,49.7144010214401,-0.652253553479149));
#37758=CARTESIAN_POINT('Ctrl Pts',(-91.7355421666863,49.6727807238979,-1.6658246919029));
#37759=CARTESIAN_POINT('Ctrl Pts',(-90.7205988990332,49.6385955612656,-2.14357001388888));
#37760=CARTESIAN_POINT('Ctrl Pts',(-90.1359110718924,49.6284615642171,-2.14141324753274));
#37761=CARTESIAN_POINT('Ctrl Pts',(-91.8365171382595,49.7249243966041,-0.203944128667724));
#37762=CARTESIAN_POINT('Ctrl Pts',(-91.8233206006413,49.7118877317044,-0.577260643394944));
#37763=CARTESIAN_POINT('Ctrl Pts',(-91.492905455709,49.6764826044574,-1.43736036630907));
#37764=CARTESIAN_POINT('Ctrl Pts',(-90.6312038610672,49.6475006155602,-1.83864176182168));
#37765=CARTESIAN_POINT('Ctrl Pts',(-90.1367898808358,49.6390090921267,-1.83582465743662));
#37766=CARTESIAN_POINT('Ctrl Pts',(-91.3284813360273,49.4709592224475,-0.179064141758354));
#37767=CARTESIAN_POINT('Ctrl Pts',(-91.3164613276565,49.4591673790821,-0.439670548774137));
#37768=CARTESIAN_POINT('Ctrl Pts',(-91.078302960381,49.427444827321,-1.03428989517752));
#37769=CARTESIAN_POINT('Ctrl Pts',(-90.4824773523197,49.4018684589007,-1.30229436431936));
#37770=CARTESIAN_POINT('Ctrl Pts',(-90.1428852806142,49.3942875100684,-1.29842607653319));
#37771=CARTESIAN_POINT('Ctrl Pts',(-91.1501064186415,48.9524376326317,-0.15530157061847));
#37772=CARTESIAN_POINT('Ctrl Pts',(-91.1415167704802,48.9381376102152,-0.374296128581497));
#37773=CARTESIAN_POINT('Ctrl Pts',(-90.9452969178942,48.8994770638258,-0.877249437881616));
#37774=CARTESIAN_POINT('Ctrl Pts',(-90.4412216505071,48.8678747817687,-1.10921209041766));
#37775=CARTESIAN_POINT('Ctrl Pts',(-90.1528424035434,48.8585012023638,-1.10696785354139));
#37776=CARTESIAN_POINT('Ctrl Pts',(-91.1503504831414,48.7305103906565,-0.147536257848225));
#37777=CARTESIAN_POINT('Ctrl Pts',(-91.1435078064008,48.7151464723296,-0.365917940497887));
#37778=CARTESIAN_POINT('Ctrl Pts',(-90.9528539304921,48.6735261747874,-0.870310369776776));
#37779=CARTESIAN_POINT('Ctrl Pts',(-90.447778676329,48.6393410121552,-1.10805502764842));
#37780=CARTESIAN_POINT('Ctrl Pts',(-90.1568152675248,48.6292070151066,-1.10698173680526));
#37781=CARTESIAN_POINT('Ctrl Pts',(-92.132181474027,49.7295238876077,-0.22029687796089));
#37782=CARTESIAN_POINT('Ctrl Pts',(-91.8732849591189,49.7253203588606,-0.211108580921351));
#37783=CARTESIAN_POINT('Ctrl Pts',(-91.3611603124781,49.5051030918478,-0.185501053393265));
#37784=CARTESIAN_POINT('Ctrl Pts',(-91.1499203270886,48.9892039313094,-0.160030117365271));
#37785=CARTESIAN_POINT('Ctrl Pts',(-91.1502370802217,48.7302693384973,-0.150959494417122));
#37786=CARTESIAN_POINT('Origin',(-92.4657822724684,49.0478044098261,8.86761748803709));
#37787=CARTESIAN_POINT('Ctrl Pts',(-91.4081100611428,48.9892684996558,7.23355650206005));
#37788=CARTESIAN_POINT('Ctrl Pts',(-91.4077933080097,49.2482030924679,7.2244858791119));
#37789=CARTESIAN_POINT('Ctrl Pts',(-91.6190332933991,49.7641022530063,7.1990149430839));
#37790=CARTESIAN_POINT('Ctrl Pts',(-92.13115794004,49.9843195200191,7.17340741555582));
#37791=CARTESIAN_POINT('Ctrl Pts',(-92.3900544549481,49.9885230487663,7.16421911851628));
#37792=CARTESIAN_POINT('Ctrl Pts',(-92.4580781461725,50.4894902830051,7.64700017509565));
#37793=CARTESIAN_POINT('Ctrl Pts',(-92.4542467512616,50.3796672619432,7.6470001753169));
#37794=CARTESIAN_POINT('Ctrl Pts',(-92.4413207934214,50.1971347593156,7.58436367198156));
#37795=CARTESIAN_POINT('Ctrl Pts',(-92.4142947704522,50.0291978598008,7.38219066856585));
#37796=CARTESIAN_POINT('Ctrl Pts',(-92.3978022409209,49.9911781668905,7.23733532466139));
#37797=CARTESIAN_POINT('Ctrl Pts',(-92.3900544549481,49.9885230487663,7.16421911851628));
#37798=CARTESIAN_POINT('Ctrl Pts',(-92.152229972483,50.4894902829835,7.64700017508488));
#37799=CARTESIAN_POINT('Ctrl Pts',(-92.1491323100661,50.3827854370341,7.64820950164078));
#37800=CARTESIAN_POINT('Ctrl Pts',(-92.1382537820912,50.2017422501066,7.58905289910247));
#37801=CARTESIAN_POINT('Ctrl Pts',(-92.1152124405063,50.0305354154917,7.39329236444214));
#37802=CARTESIAN_POINT('Ctrl Pts',(-92.1009090236002,49.9879492174196,7.24807360336065));
#37803=CARTESIAN_POINT('Ctrl Pts',(-92.0941727236245,49.9837190159124,7.17472002941861));
#37804=CARTESIAN_POINT('Ctrl Pts',(-91.6234549978057,50.4894902834771,7.9102954369863));
#37805=CARTESIAN_POINT('Ctrl Pts',(-91.622561315105,50.3280981268037,7.91214881718835));
#37806=CARTESIAN_POINT('Ctrl Pts',(-91.6168806238861,50.0576223274852,7.82594321997383));
#37807=CARTESIAN_POINT('Ctrl Pts',(-91.6016496094534,49.7987637103004,7.53001340453328));
#37808=CARTESIAN_POINT('Ctrl Pts',(-91.5912918478956,49.7361387166032,7.31246299787552));
#37809=CARTESIAN_POINT('Ctrl Pts',(-91.5861623534676,49.7297702280809,7.20136695815581));
#37810=CARTESIAN_POINT('Ctrl Pts',(-91.4506818586213,50.4894902845582,8.45265327736376));
#37811=CARTESIAN_POINT('Ctrl Pts',(-91.4507115868589,50.2104797346208,8.45319487528389));
#37812=CARTESIAN_POINT('Ctrl Pts',(-91.4451699353013,49.7463818764911,8.29582863523826));
#37813=CARTESIAN_POINT('Ctrl Pts',(-91.4272805248791,49.3166625275162,7.78225280381108));
#37814=CARTESIAN_POINT('Ctrl Pts',(-91.4143541136376,49.2185052542445,7.41273044282216));
#37815=CARTESIAN_POINT('Ctrl Pts',(-91.4078385584573,49.2112124363519,7.2257816823902));
#37816=CARTESIAN_POINT('Ctrl Pts',(-91.4586873191182,50.4894902850209,8.68189967179815));
#37817=CARTESIAN_POINT('Ctrl Pts',(-91.4586873191413,50.1602219039608,8.68189967246191));
#37818=CARTESIAN_POINT('Ctrl Pts',(-91.4521253744572,49.6131868684244,8.49399016245587));
#37819=CARTESIAN_POINT('Ctrl Pts',(-91.4309452639079,49.1104219551917,7.88747115220874));
#37820=CARTESIAN_POINT('Ctrl Pts',(-91.4157698836855,48.996961774097,7.45290512049537));
#37821=CARTESIAN_POINT('Ctrl Pts',(-91.4081100611428,48.9892684996558,7.23355650206004));
#37822=CARTESIAN_POINT('Ctrl Pts',(-91.4588741131965,50.4894902850317,8.68724875433495));
#37823=CARTESIAN_POINT('Ctrl Pts',(-91.4588734195612,50.1590492212454,8.6872361177294));
#37824=CARTESIAN_POINT('Ctrl Pts',(-91.4522876680375,49.6100789849028,8.49861393142428));
#37825=CARTESIAN_POINT('Ctrl Pts',(-91.4310307744852,49.1056096751708,7.88992624700469));
#37826=CARTESIAN_POINT('Ctrl Pts',(-91.4158029183199,48.9917924262269,7.45384252964108));
#37827=CARTESIAN_POINT('Ctrl Pts',(-91.4081163962055,48.9840898077996,7.233737914519));
#37828=CARTESIAN_POINT('Ctrl Pts',(-91.4590609072747,50.4894902850425,8.69259783687175));
#37829=CARTESIAN_POINT('Ctrl Pts',(-91.4590595199812,50.15787653853,8.69257256299688));
#37830=CARTESIAN_POINT('Ctrl Pts',(-91.4524499616178,49.6069711013813,8.50323770039269));
#37831=CARTESIAN_POINT('Ctrl Pts',(-91.4311162850626,49.1007973951499,7.89238134180063));
#37832=CARTESIAN_POINT('Ctrl Pts',(-91.4158359529544,48.9866230783568,7.45477993878679));
#37833=CARTESIAN_POINT('Ctrl Pts',(-91.4081227312682,48.9789111159433,7.23391932697797));
#37834=CARTESIAN_POINT('Ctrl Pts',(-91.459247701353,50.4894902850533,8.69794691940856));
#37835=CARTESIAN_POINT('Ctrl Pts',(-91.4592456204011,50.1567038558146,8.69790900826437));
#37836=CARTESIAN_POINT('Ctrl Pts',(-91.4526122551981,49.6038632178597,8.5078614693611));
#37837=CARTESIAN_POINT('Ctrl Pts',(-91.4312017956399,49.095985115129,7.89483643659658));
#37838=CARTESIAN_POINT('Ctrl Pts',(-91.4158689875888,48.9814537304867,7.45571734793249));
#37839=CARTESIAN_POINT('Ctrl Pts',(-91.4081290663308,48.9737324240871,7.23410073943693));
#37840=CARTESIAN_POINT('Ctrl Pts',(-92.4580781461384,50.4894902820353,7.64700017509565));
#37841=CARTESIAN_POINT('Ctrl Pts',(-92.456866734015,50.4886210058717,7.64700017509565));
#37842=CARTESIAN_POINT('Ctrl Pts',(-92.4556551100222,50.4877518704526,7.64700017509567));
#37843=CARTESIAN_POINT('Ctrl Pts',(-92.3652843268106,50.4229464520518,7.64700017509567));
#37844=CARTESIAN_POINT('Ctrl Pts',(-92.2545354879141,50.3450046127146,7.64700017509567));
#37845=CARTESIAN_POINT('Ctrl Pts',(-92.043323675798,50.1825454062102,7.64700017509567));
#37846=CARTESIAN_POINT('Ctrl Pts',(-91.9326091405525,50.0896062571252,7.64700017509567));
#37847=CARTESIAN_POINT('Ctrl Pts',(-91.7241007472228,49.8746971868152,7.64700017509567));
#37848=CARTESIAN_POINT('Ctrl Pts',(-91.6296980499385,49.7506785127931,7.64700017509567));
#37849=CARTESIAN_POINT('Ctrl Pts',(-91.5154343821197,49.5241421092786,7.64700017509567));
#37850=CARTESIAN_POINT('Ctrl Pts',(-91.4818619351547,49.4359304176054,7.64700017509567));
#37851=CARTESIAN_POINT('Ctrl Pts',(-91.4248026898253,49.2117036748688,7.64700017509567));
#37852=CARTESIAN_POINT('Ctrl Pts',(-91.4225462768418,49.1429234954558,7.64700017509567));
#37853=CARTESIAN_POINT('Ctrl Pts',(-91.4225478355489,49.0626875299872,7.64700017509567));
#37854=CARTESIAN_POINT('Ctrl Pts',(-87.1789619709909,48.6282454682975,-1.10828748189925));
#37855=CARTESIAN_POINT('Ctrl Pts',(-87.1764036992779,48.7760554148619,-1.11583116637595));
#37856=CARTESIAN_POINT('Ctrl Pts',(-87.1730957689037,48.9940733099845,-1.17784402304371));
#37857=CARTESIAN_POINT('Ctrl Pts',(-87.1681509642848,49.4246061536852,-1.47385219255211));
#37858=CARTESIAN_POINT('Ctrl Pts',(-87.1686673018121,49.5868515382882,-1.84555268520799));
#37859=CARTESIAN_POINT('Ctrl Pts',(-87.1715542099087,49.5767050911953,-2.14142593989826));
#37860=CARTESIAN_POINT('Ctrl Pts',(-86.8876767432137,48.6278441242483,-1.10852648119207));
#37861=CARTESIAN_POINT('Ctrl Pts',(-86.8859728061012,48.8181321767315,-1.11896994597155));
#37862=CARTESIAN_POINT('Ctrl Pts',(-86.9183853372567,49.08959540067,-1.21573186071105));
#37863=CARTESIAN_POINT('Ctrl Pts',(-87.0368733373424,49.500623796741,-1.58545735622215));
#37864=CARTESIAN_POINT('Ctrl Pts',(-87.1128683165844,49.5840048165726,-1.89988547176391));
#37865=CARTESIAN_POINT('Ctrl Pts',(-87.1715542099087,49.5767050911953,-2.14142593989826));
#37866=CARTESIAN_POINT('Ctrl Pts',(-86.3833962350447,48.6149235517939,-1.34855685894029));
#37867=CARTESIAN_POINT('Ctrl Pts',(-86.3836939613353,48.8415928830177,-1.36044032060855));
#37868=CARTESIAN_POINT('Ctrl Pts',(-86.4768063709495,49.1589230383456,-1.46607957486147));
#37869=CARTESIAN_POINT('Ctrl Pts',(-86.8052325248502,49.552300227106,-1.79707518213027));
#37870=CARTESIAN_POINT('Ctrl Pts',(-87.0152200924359,49.5790230535704,-1.99496784823676));
#37871=CARTESIAN_POINT('Ctrl Pts',(-87.1715542099087,49.5767050911953,-2.14142593989826));
#37872=CARTESIAN_POINT('Ctrl Pts',(-86.1952939946598,48.5889057036822,-1.85356394863014));
#37873=CARTESIAN_POINT('Ctrl Pts',(-86.1956295382576,48.768283996838,-1.86103487984926));
#37874=CARTESIAN_POINT('Ctrl Pts',(-86.2693673567796,49.0286546501012,-1.89997394820328));
#37875=CARTESIAN_POINT('Ctrl Pts',(-86.5951217972081,49.4575010733162,-2.0175762245678));
#37876=CARTESIAN_POINT('Ctrl Pts',(-86.9175718682875,49.5740412905682,-2.09005022470961));
#37877=CARTESIAN_POINT('Ctrl Pts',(-87.1715542099087,49.5767050911953,-2.14142593989826));
#37878=CARTESIAN_POINT('Ctrl Pts',(-86.1895827024852,48.5777698648955,-2.07166938569694));
#37879=CARTESIAN_POINT('Ctrl Pts',(-86.1894469459476,48.7257034019969,-2.07685421007232));
#37880=CARTESIAN_POINT('Ctrl Pts',(-86.2400350594182,48.9464709356255,-2.08638721904231));
#37881=CARTESIAN_POINT('Ctrl Pts',(-86.5131490410162,49.3911896284364,-2.11164299726739));
#37882=CARTESIAN_POINT('Ctrl Pts',(-86.8757226293667,49.5719062492815,-2.13079981462655));
#37883=CARTESIAN_POINT('Ctrl Pts',(-87.1715542099087,49.5767050911953,-2.14142593989826));
#37884=CARTESIAN_POINT('Ctrl Pts',(-86.1895829157865,48.5775302745771,-2.07166124004855));
#37885=CARTESIAN_POINT('Ctrl Pts',(-86.1943347049859,48.5869949025682,-1.89019773162226));
#37886=CARTESIAN_POINT('Ctrl Pts',(-86.250945203459,48.596304582501,-1.70987388528054));
#37887=CARTESIAN_POINT('Ctrl Pts',(-86.3497153749802,48.6042018579556,-1.55778916493914));
#37888=CARTESIAN_POINT('Ctrl Pts',(-86.3696518949899,48.6057959038877,-1.52709123231891));
#37889=CARTESIAN_POINT('Ctrl Pts',(-86.3913059444085,48.6073324080674,-1.49754377112921));
#37890=CARTESIAN_POINT('Ctrl Pts',(-86.4145975426931,48.6088010371068,-1.46936948646764));
#37891=CARTESIAN_POINT('Ctrl Pts',(-86.4377127756401,48.6102585456018,-1.44140853912903));
#37892=CARTESIAN_POINT('Ctrl Pts',(-86.4624408490975,48.611649203005,-1.41480005051207));
#37893=CARTESIAN_POINT('Ctrl Pts',(-86.4885859119304,48.6129677264209,-1.38964243024247));
#37894=CARTESIAN_POINT('Ctrl Pts',(-86.6279314515785,48.6199950706695,-1.25555967071195));
#37895=CARTESIAN_POINT('Ctrl Pts',(-86.8075623118228,48.624974874861,-1.16266301939158));
#37896=CARTESIAN_POINT('Ctrl Pts',(-86.9978577380706,48.6271059118241,-1.12587948077464));
#37897=CARTESIAN_POINT('Ctrl Pts',(-87.0574829412461,48.6277736289333,-1.11435410674546));
#37898=CARTESIAN_POINT('Ctrl Pts',(-87.1181548723392,48.6281616806337,-1.10833737383903));
#37899=CARTESIAN_POINT('Ctrl Pts',(-87.1789619704613,48.6282454682845,-1.10828748189905));
#37900=CARTESIAN_POINT('Ctrl Pts',(-87.179843568536,48.5772906646148,-1.10698805305761));
#37901=CARTESIAN_POINT('Ctrl Pts',(-87.1795496819989,48.5942829617642,-1.10698805305763));
#37902=CARTESIAN_POINT('Ctrl Pts',(-87.1792556888316,48.611275255139,-1.10742138366624));
#37903=CARTESIAN_POINT('Ctrl Pts',(-87.1789619709911,48.6282454682852,-1.10828748189862));
#37904=CARTESIAN_POINT('Ctrl Pts',(-86.888396522066,48.5772906646148,-1.10698805305761));
#37905=CARTESIAN_POINT('Ctrl Pts',(-86.8881588681321,48.5942031692245,-1.10707707004158));
#37906=CARTESIAN_POINT('Ctrl Pts',(-86.8879184143125,48.6109619699606,-1.10758276540014));
#37907=CARTESIAN_POINT('Ctrl Pts',(-86.8876767429837,48.6278440989517,-1.10852647990156));
#37908=CARTESIAN_POINT('Ctrl Pts',(-86.3836328773203,48.5772906646145,-1.3471971243544));
#37909=CARTESIAN_POINT('Ctrl Pts',(-86.3835590670342,48.5898348954405,-1.34733500128422));
#37910=CARTESIAN_POINT('Ctrl Pts',(-86.3834799645488,48.6024084564282,-1.34779010002731));
#37911=CARTESIAN_POINT('Ctrl Pts',(-86.3833952078812,48.6149235262031,-1.34855597607972));
#37912=CARTESIAN_POINT('Ctrl Pts',(-86.1953049181177,48.577290664614,-1.85314678692915));
#37913=CARTESIAN_POINT('Ctrl Pts',(-86.1953038281928,48.5811587729608,-1.8531884094826));
#37914=CARTESIAN_POINT('Ctrl Pts',(-86.1953001571664,48.585046369318,-1.85332860032399));
#37915=CARTESIAN_POINT('Ctrl Pts',(-86.1952939944374,48.5889056181773,-1.85356394544848));
#37916=CARTESIAN_POINT('Ctrl Pts',(-86.1895829157865,48.5775302745771,-2.07166124004855));
#37917=CARTESIAN_POINT('Ctrl Pts',(-86.1895829157865,48.5775302745771,-2.07166124004855));
#37918=CARTESIAN_POINT('Ctrl Pts',(-86.1895829157865,48.5775302745771,-2.07166124004855));
#37919=CARTESIAN_POINT('Ctrl Pts',(-86.1895829157865,48.5775302745771,-2.07166124004855));
#37920=CARTESIAN_POINT('Origin',(-92.600274312859,74.3107228319388,7.14700017509565));
#37921=CARTESIAN_POINT('',(-92.4580781461613,74.3132054980662,7.64700017509565));
#37922=CARTESIAN_POINT('',(-92.390054454823,74.8141727318013,7.16421911856252));
#37923=CARTESIAN_POINT('Ctrl Pts',(-92.4580781461372,74.3132054985708,7.64700017509564));
#37924=CARTESIAN_POINT('Ctrl Pts',(-92.4575569427551,74.3281452609768,7.64700017509456));
#37925=CARTESIAN_POINT('Ctrl Pts',(-92.4569307472703,74.343731800046,7.64630409245781));
#37926=CARTESIAN_POINT('Ctrl Pts',(-92.4561950831513,74.3597729263558,7.6447737892539));
#37927=CARTESIAN_POINT('Ctrl Pts',(-92.4554618990297,74.3757599764215,7.64324864485542));
#37928=CARTESIAN_POINT('Ctrl Pts',(-92.4546199653541,74.392198084082,7.64089456486974));
#37929=CARTESIAN_POINT('Ctrl Pts',(-92.4536704330908,74.408871721876,7.63761972438622));
#37930=CARTESIAN_POINT('Ctrl Pts',(-92.4527169811737,74.4256141881788,7.63433136541384));
#37931=CARTESIAN_POINT('Ctrl Pts',(-92.4516550434546,74.4425934569981,7.63011442608554));
#37932=CARTESIAN_POINT('Ctrl Pts',(-92.4504915421161,74.4595743991849,7.62492538164416));
#37933=CARTESIAN_POINT('Ctrl Pts',(-92.4493192589087,74.4766835100321,7.61969717136221));
#37934=CARTESIAN_POINT('Ctrl Pts',(-92.4480438977788,74.4937934419108,7.61348206301344));
#37935=CARTESIAN_POINT('Ctrl Pts',(-92.4466781652472,74.5106583349878,7.6062876721387));
#37936=CARTESIAN_POINT('Ctrl Pts',(-92.4453161835795,74.527476910125,7.59911304002329));
#37937=CARTESIAN_POINT('Ctrl Pts',(-92.4438643795179,74.544050809859,7.59096467404629));
#37938=CARTESIAN_POINT('Ctrl Pts',(-92.4423403244562,74.5601449240454,7.58190076406805));
#37939=CARTESIAN_POINT('Ctrl Pts',(-92.440839714833,74.575991452975,7.57297628956625));
#37940=CARTESIAN_POINT('Ctrl Pts',(-92.439269130863,74.5913719600325,7.56316460160506));
#37941=CARTESIAN_POINT('Ctrl Pts',(-92.4376492276446,74.6060843376322,7.55256608012856));
#37942=CARTESIAN_POINT('Ctrl Pts',(-92.4371437110046,74.6106755697544,7.54925864243391));
#37943=CARTESIAN_POINT('Ctrl Pts',(-92.4366334159593,74.615201953378,7.54587488834207));
#37944=CARTESIAN_POINT('Ctrl Pts',(-92.4361190322051,74.6196580037399,7.54241868647308));
#37945=CARTESIAN_POINT('Ctrl Pts',(-92.4344381716235,74.6342191156391,7.53112479657655));
#37946=CARTESIAN_POINT('Ctrl Pts',(-92.4327135232699,74.6480261322574,7.51905502865597));
#37947=CARTESIAN_POINT('Ctrl Pts',(-92.4309750046394,74.6609731171027,7.5064290002718));
#37948=CARTESIAN_POINT('Ctrl Pts',(-92.4285925541811,74.6787155499049,7.48912640334747));
#37949=CARTESIAN_POINT('Ctrl Pts',(-92.426129002026,74.6949939365133,7.47064901375592));
#37950=CARTESIAN_POINT('Ctrl Pts',(-92.4236120495097,74.7097921797328,7.45123913550137));
#37951=CARTESIAN_POINT('Ctrl Pts',(-92.4209122449274,74.7256654886631,7.43041916455863));
#37952=CARTESIAN_POINT('Ctrl Pts',(-92.4181509098362,74.7398366238238,7.40852571316181));
#37953=CARTESIAN_POINT('Ctrl Pts',(-92.4153573777102,74.7522586062285,7.38580254954244));
#37954=CARTESIAN_POINT('Ctrl Pts',(-92.412535937986,74.7648046851814,7.36285237979184));
#37955=CARTESIAN_POINT('Ctrl Pts',(-92.4096815054715,74.7755671632873,7.33905463095234));
#37956=CARTESIAN_POINT('Ctrl Pts',(-92.4068214470979,74.7844595744956,7.31462074071977));
#37957=CARTESIAN_POINT('Ctrl Pts',(-92.4040038231024,74.7932200499565,7.29054937348501));
#37958=CARTESIAN_POINT('Ctrl Pts',(-92.4011805942061,74.800166042333,7.26585938490431));
#37959=CARTESIAN_POINT('Ctrl Pts',(-92.3983773694321,74.8051696175336,7.24073281602304));
#37960=CARTESIAN_POINT('Ctrl Pts',(-92.3955741446581,74.8101731927342,7.21560624714177));
#37961=CARTESIAN_POINT('Ctrl Pts',(-92.3927907823306,74.8132350094028,7.19004196360792));
#37962=CARTESIAN_POINT('Ctrl Pts',(-92.3900544549514,74.8141727317995,7.16421911854885));
#37963=CARTESIAN_POINT('',(-92.608997529466,74.8103501064941,7.16421911851628));
#37964=CARTESIAN_POINT('',(-92.600274312859,74.3107228319388,7.64700017509565));
#37965=CARTESIAN_POINT('Origin',(-89.9993018234975,76.1966598177946,-31.7390506966629));
#37966=CARTESIAN_POINT('',(-86.5142447147629,76.1025591654546,-27.2430628408276));
#37967=CARTESIAN_POINT('',(-90.2264271935583,76.0377465071068,-27.2430628408276));
#37968=CARTESIAN_POINT('',(-92.1321814740269,75.0731718929593,-0.220296877960882));
#37969=CARTESIAN_POINT('',(-91.6873116740517,75.5199845237623,-12.9597011479721));
#37970=CARTESIAN_POINT('',(-90.1427940937631,75.174114480009,-2.14142593988899));
#37971=CARTESIAN_POINT('Origin',(-90.1427940937627,75.1055112821457,-0.150825939824886));
#37972=CARTESIAN_POINT('',(-87.1715542099098,75.2259906893713,-2.14142593988899));
#37973=CARTESIAN_POINT('',(-80.9223058379875,75.3350991187045,-2.14142593988893));
#37974=CARTESIAN_POINT('',(-86.9451224375605,75.5279533950528,-10.7885064617767));
#37975=CARTESIAN_POINT('Ctrl Pts',(-91.459247701353,74.3132054955137,8.69794691940856));
#37976=CARTESIAN_POINT('Ctrl Pts',(-91.4592446558703,74.6460163460048,8.6979077819019));
#37977=CARTESIAN_POINT('Ctrl Pts',(-91.4499931597024,75.4237088966055,8.43295505529967));
#37978=CARTESIAN_POINT('Ctrl Pts',(-91.4236122449586,75.8135227977493,7.67736183755049));
#37979=CARTESIAN_POINT('Ctrl Pts',(-91.4081290663308,75.8289633564799,7.23410073943694));
#37980=CARTESIAN_POINT('Ctrl Pts',(-91.4590609072747,74.3132054955245,8.69259783687175));
#37981=CARTESIAN_POINT('Ctrl Pts',(-91.4590588769607,74.6448355228719,8.6925717454219));
#37982=CARTESIAN_POINT('Ctrl Pts',(-91.4498416272187,75.4198057852198,8.42860788784342));
#37983=CARTESIAN_POINT('Ctrl Pts',(-91.4235513987151,75.8083621091758,7.67565913801056));
#37984=CARTESIAN_POINT('Ctrl Pts',(-91.4081227312682,75.8237846646237,7.23391932697798));
#37985=CARTESIAN_POINT('Ctrl Pts',(-91.4588741131965,74.3132054955353,8.68724875433495));
#37986=CARTESIAN_POINT('Ctrl Pts',(-91.458873098051,74.6436546997391,8.68723570894191));
#37987=CARTESIAN_POINT('Ctrl Pts',(-91.4496900947349,75.415902673834,8.42426072038717));
#37988=CARTESIAN_POINT('Ctrl Pts',(-91.4234905524717,75.8032014206024,7.67395643847063));
#37989=CARTESIAN_POINT('Ctrl Pts',(-91.4081163962055,75.8186059727675,7.23373791451901));
#37990=CARTESIAN_POINT('Ctrl Pts',(-91.4586873191182,74.3132054955461,8.68189967179815));
#37991=CARTESIAN_POINT('Ctrl Pts',(-91.4586873191413,74.6424738766062,8.68189967246191));
#37992=CARTESIAN_POINT('Ctrl Pts',(-91.4495385622512,75.4119995624483,8.41991355293092));
#37993=CARTESIAN_POINT('Ctrl Pts',(-91.4234297062282,75.7980407320289,7.6722537389307));
#37994=CARTESIAN_POINT('Ctrl Pts',(-91.4081100611428,75.8134272809112,7.23355650206005));
#37995=CARTESIAN_POINT('Ctrl Pts',(-91.448013371789,74.313205496163,8.3762378125523));
#37996=CARTESIAN_POINT('Ctrl Pts',(-91.4480713814459,74.574998269014,8.37698330217638));
#37997=CARTESIAN_POINT('Ctrl Pts',(-91.4408795631811,75.1889646261203,8.17150398400246));
#37998=CARTESIAN_POINT('Ctrl Pts',(-91.4199527780297,75.5031442421167,7.57495662236334));
#37999=CARTESIAN_POINT('Ctrl Pts',(-91.4077480575621,75.5175020319831,7.22319007583359));
#38000=CARTESIAN_POINT('Ctrl Pts',(-91.6927036901579,74.3132054972296,7.83860705191582));
#38001=CARTESIAN_POINT('Ctrl Pts',(-91.6914288129817,74.4592933881061,7.84057847263988));
#38002=CARTESIAN_POINT('Ctrl Pts',(-91.6824386865043,74.8046953975691,7.73306002683329));
#38003=CARTESIAN_POINT('Ctrl Pts',(-91.6633559514488,74.9927921206625,7.39887341658878));
#38004=CARTESIAN_POINT('Ctrl Pts',(-91.6527939943886,75.0051374806923,7.1966625802906));
#38005=CARTESIAN_POINT('Ctrl Pts',(-92.2286920159053,74.3132054975781,7.64700017508757));
#38006=CARTESIAN_POINT('Ctrl Pts',(-92.225399451091,74.4210755224781,7.64788792340898));
#38007=CARTESIAN_POINT('Ctrl Pts',(-92.2095195449781,74.6754147131404,7.56569853327287));
#38008=CARTESIAN_POINT('Ctrl Pts',(-92.1821651350151,74.8101348319761,7.31912465643665));
#38009=CARTESIAN_POINT('Ctrl Pts',(-92.1681431564554,74.8177757564411,7.17209480169303));
#38010=CARTESIAN_POINT('Ctrl Pts',(-92.4580781461725,74.313205497562,7.64700017509564));
#38011=CARTESIAN_POINT('Ctrl Pts',(-92.4542467512616,74.4230285186238,7.6470001753169));
#38012=CARTESIAN_POINT('Ctrl Pts',(-92.4361455865892,74.6797998728384,7.55967146880656));
#38013=CARTESIAN_POINT('Ctrl Pts',(-92.4055500268937,74.8088624955523,7.3104515308065));
#38014=CARTESIAN_POINT('Ctrl Pts',(-92.3900544549481,74.8141727318007,7.16421911851628));
#38015=CARTESIAN_POINT('Ctrl Pts',(-91.4225479817119,75.7391889889727,7.64700017509567));
#38016=CARTESIAN_POINT('Ctrl Pts',(-91.4225435627072,75.7047526973896,7.64700017509567));
#38017=CARTESIAN_POINT('Ctrl Pts',(-91.4225298814337,75.5986305618941,7.64700017509567));
#38018=CARTESIAN_POINT('Ctrl Pts',(-91.4830662385559,75.3650735604418,7.64700017509567));
#38019=CARTESIAN_POINT('Ctrl Pts',(-91.5171766067198,75.2768196405359,7.64700017509567));
#38020=CARTESIAN_POINT('Ctrl Pts',(-91.6156624526835,75.0823199512446,7.64700017509567));
#38021=CARTESIAN_POINT('Ctrl Pts',(-91.6978800768644,74.9530862261634,7.64700017616795));
#38022=CARTESIAN_POINT('Ctrl Pts',(-91.9233801331848,74.7189509861892,7.64700017616795));
#38023=CARTESIAN_POINT('Ctrl Pts',(-92.028551260557,74.6293253794196,7.64700017509567));
#38024=CARTESIAN_POINT('Ctrl Pts',(-92.2510558384139,74.4593728142781,7.64700017509567));
#38025=CARTESIAN_POINT('Ctrl Pts',(-92.3644146712173,74.3795482740545,7.64700017509567));
#38026=CARTESIAN_POINT('Ctrl Pts',(-92.4556284231704,74.3149409282667,7.64700017509567));
#38027=CARTESIAN_POINT('Ctrl Pts',(-92.4568534014418,74.3140731807308,7.64700017509564));
#38028=CARTESIAN_POINT('Ctrl Pts',(-92.4580781461377,74.3132054985359,7.64700017509564));
#38029=CARTESIAN_POINT('Ctrl Pts',(-92.3900544549482,74.8141727318025,7.16421911851637));
#38030=CARTESIAN_POINT('Ctrl Pts',(-92.131158261405,74.8183767454845,7.1734074688905));
#38031=CARTESIAN_POINT('Ctrl Pts',(-91.6190346376233,75.0385944368804,7.19901506966731));
#38032=CARTESIAN_POINT('Ctrl Pts',(-91.4077952009055,75.5544929963459,7.22448590736707));
#38033=CARTESIAN_POINT('Ctrl Pts',(-91.40811195873,75.8134272809112,7.23355643579387));
#38034=CARTESIAN_POINT('Origin',(-91.7047496534847,76.5192392189872,-12.9252632180721));
#38035=CARTESIAN_POINT('Ctrl Pts',(-91.1502351825793,76.0724264420697,-0.150959428148997));
#38036=CARTESIAN_POINT('Ctrl Pts',(-91.1499184399587,75.8134915351556,-0.160029978934561));
#38037=CARTESIAN_POINT('Ctrl Pts',(-91.3611589780836,75.2975917694624,-0.185500897403241));
#38038=CARTESIAN_POINT('Ctrl Pts',(-91.8732846410583,75.077374933431,-0.211108539390853));
#38039=CARTESIAN_POINT('Ctrl Pts',(-92.132181474027,75.0731718929611,-0.2202968779608));
#38040=CARTESIAN_POINT('Ctrl Pts',(-90.1357925567747,75.1747892291781,-2.15745675713854));
#38041=CARTESIAN_POINT('Ctrl Pts',(-90.5784237506393,75.167113319518,-2.15902057154375));
#38042=CARTESIAN_POINT('Ctrl Pts',(-91.6129795858428,75.1369712204908,-1.80850111740306));
#38043=CARTESIAN_POINT('Ctrl Pts',(-92.1296797150086,75.0932967600529,-0.8028556379919));
#38044=CARTESIAN_POINT('Ctrl Pts',(-92.1479455954406,75.0726741636067,-0.213842321160049));
#38045=CARTESIAN_POINT('Ctrl Pts',(-90.1358081296438,75.1746046439167,-2.15210895461355));
#38046=CARTESIAN_POINT('Ctrl Pts',(-90.5772530089401,75.1669503168142,-2.1536814995724));
#38047=CARTESIAN_POINT('Ctrl Pts',(-91.6090734899605,75.1368897602579,-1.80415037109469));
#38048=CARTESIAN_POINT('Ctrl Pts',(-92.1245142733054,75.0933272368598,-0.801163046994111));
#38049=CARTESIAN_POINT('Ctrl Pts',(-92.1427674810843,75.072758879838,-0.213676718935738));
#38050=CARTESIAN_POINT('Ctrl Pts',(-90.1358237025129,75.1744200586553,-2.14676115208855));
#38051=CARTESIAN_POINT('Ctrl Pts',(-90.5760822672409,75.1667873141106,-2.14834242760106));
#38052=CARTESIAN_POINT('Ctrl Pts',(-91.6051673940782,75.136808300025,-1.79979962478633));
#38053=CARTESIAN_POINT('Ctrl Pts',(-92.1193488316021,75.0933577136667,-0.799470455996323));
#38054=CARTESIAN_POINT('Ctrl Pts',(-92.137589366728,75.0728435960694,-0.213511116711429));
#38055=CARTESIAN_POINT('Ctrl Pts',(-90.1358392753821,75.1742354733939,-2.14141334956356));
#38056=CARTESIAN_POINT('Ctrl Pts',(-90.5749115255417,75.1666243114068,-2.14300335562972));
#38057=CARTESIAN_POINT('Ctrl Pts',(-91.6012612981959,75.1367268397921,-1.79544887847797));
#38058=CARTESIAN_POINT('Ctrl Pts',(-92.114183389899,75.0933881904736,-0.797777864998534));
#38059=CARTESIAN_POINT('Ctrl Pts',(-92.1324112523717,75.0729283123006,-0.213345514487119));
#38060=CARTESIAN_POINT('Ctrl Pts',(-90.1367291536168,75.1636877441704,-1.8358246338496));
#38061=CARTESIAN_POINT('Ctrl Pts',(-90.5080119998732,75.1573098711958,-1.83791352869589));
#38062=CARTESIAN_POINT('Ctrl Pts',(-91.3780558192078,75.1320719693422,-1.54683480371436));
#38063=CARTESIAN_POINT('Ctrl Pts',(-91.8190152925722,75.0951297222967,-0.701058379410592));
#38064=CARTESIAN_POINT('Ctrl Pts',(-91.836519003441,75.0777692398047,-0.203882530240853));
#38065=CARTESIAN_POINT('Ctrl Pts',(-90.142843739231,75.4084199157626,-1.29843829000496));
#38066=CARTESIAN_POINT('Ctrl Pts',(-90.3978642917278,75.4027261781382,-1.30132403683053));
#38067=CARTESIAN_POINT('Ctrl Pts',(-90.9979510719996,75.3803688860022,-1.10814834935872));
#38068=CARTESIAN_POINT('Ctrl Pts',(-91.3125316593977,75.3474470726734,-0.526095139250195));
#38069=CARTESIAN_POINT('Ctrl Pts',(-91.3284943722127,75.3317438444805,-0.179021192524117));
#38070=CARTESIAN_POINT('Ctrl Pts',(-90.1528069759985,75.9441957409192,-1.1069677695527));
#38071=CARTESIAN_POINT('Ctrl Pts',(-90.3693677475808,75.9371556922221,-1.10863706965559));
#38072=CARTESIAN_POINT('Ctrl Pts',(-90.8777519380141,75.9095148623874,-0.940802482875941));
#38073=CARTESIAN_POINT('Ctrl Pts',(-91.138708904956,75.8692989872467,-0.446918952307408));
#38074=CARTESIAN_POINT('Ctrl Pts',(-91.1501076587616,75.8502557940328,-0.155265432100157));
#38075=CARTESIAN_POINT('Ctrl Pts',(-90.1567795387881,76.1734900225043,-1.10698178757977));
#38076=CARTESIAN_POINT('Ctrl Pts',(-90.3752789716266,76.1658788605173,-1.10777303645405));
#38077=CARTESIAN_POINT('Ctrl Pts',(-90.8860305464238,76.1359813889025,-0.934816407765953));
#38078=CARTESIAN_POINT('Ctrl Pts',(-91.141280533383,76.0926427395841,-0.438336499219429));
#38079=CARTESIAN_POINT('Ctrl Pts',(-91.1503514268651,76.0721828614112,-0.147500225524767));
#38080=CARTESIAN_POINT('Ctrl Pts',(-90.1427940937631,75.174114480009,-2.14142593988898));
#38081=CARTESIAN_POINT('Ctrl Pts',(-90.1426332553316,75.1649023658524,-1.87404446328342));
#38082=CARTESIAN_POINT('Ctrl Pts',(-90.1462702359371,75.3732125327845,-1.33381088998514));
#38083=CARTESIAN_POINT('Ctrl Pts',(-90.155570134967,75.9058696265282,-1.10698805304783));
#38084=CARTESIAN_POINT('Ctrl Pts',(-90.1602405269769,76.1733690291191,-1.10698805304773));
#38085=CARTESIAN_POINT('Origin',(-80.9397522712014,76.334353667815,-2.10698805304767));
#38086=CARTESIAN_POINT('',(-87.1789619709888,76.1744503120788,-1.10828747807576));
#38087=CARTESIAN_POINT('Ctrl Pts',(-87.1789619709912,76.1744503122684,-1.10828748188939));
#38088=CARTESIAN_POINT('Ctrl Pts',(-87.1784693373835,76.1459872890267,-1.10974013153566));
#38089=CARTESIAN_POINT('Ctrl Pts',(-87.1779897441132,76.117622718617,-1.11242701212286));
#38090=CARTESIAN_POINT('Ctrl Pts',(-87.1775222518248,76.0893049168315,-1.11634586258482));
#38091=CARTESIAN_POINT('Ctrl Pts',(-87.1770585492612,76.0612166732158,-1.12023294489801));
#38092=CARTESIAN_POINT('Ctrl Pts',(-87.1766067419952,76.0331737614593,-1.12533230400514));
#38093=CARTESIAN_POINT('Ctrl Pts',(-87.1761665794703,76.0051379440086,-1.13169084844126));
#38094=CARTESIAN_POINT('Ctrl Pts',(-87.1757337682597,75.9775703629357,-1.13794319651552));
#38095=CARTESIAN_POINT('Ctrl Pts',(-87.1753122060919,75.9500089841664,-1.14541320654572));
#38096=CARTESIAN_POINT('Ctrl Pts',(-87.1749024489682,75.9224390996824,-1.15419023787185));
#38097=CARTESIAN_POINT('Ctrl Pts',(-87.1745077760392,75.8958841322908,-1.16264416450317));
#38098=CARTESIAN_POINT('Ctrl Pts',(-87.1741240479115,75.8693207443746,-1.17231090759041));
#38099=CARTESIAN_POINT('Ctrl Pts',(-87.1737526232323,75.8427644620538,-1.18330882212013));
#38100=CARTESIAN_POINT('Ctrl Pts',(-87.1735949101999,75.8314882274623,-1.1879787176558));
#38101=CARTESIAN_POINT('Ctrl Pts',(-87.1734394269609,75.8202136813042,-1.1928890871345));
#38102=CARTESIAN_POINT('Ctrl Pts',(-87.1732863324305,75.8089440392295,-1.19805105444745));
#38103=CARTESIAN_POINT('Ctrl Pts',(-87.1730215740676,75.7894545644742,-1.2069780488424));
#38104=CARTESIAN_POINT('Ctrl Pts',(-87.1727629823818,75.7699147202294,-1.21669293349145));
#38105=CARTESIAN_POINT('Ctrl Pts',(-87.1725147678835,75.7505915842454,-1.22712829255667));
#38106=CARTESIAN_POINT('Ctrl Pts',(-87.1722747856799,75.731909320367,-1.23721755197523));
#38107=CARTESIAN_POINT('Ctrl Pts',(-87.1720445092285,75.7134300943315,-1.24797996497454));
#38108=CARTESIAN_POINT('Ctrl Pts',(-87.1718266611225,75.6953677908841,-1.25929089037948));
#38109=CARTESIAN_POINT('Ctrl Pts',(-87.1716072298558,75.6771742238338,-1.27068401531249));
#38110=CARTESIAN_POINT('Ctrl Pts',(-87.1714004131694,75.6594041185489,-1.28263329263884));
#38111=CARTESIAN_POINT('Ctrl Pts',(-87.171208055865,75.6422467694274,-1.29496726585054));
#38112=CARTESIAN_POINT('Ctrl Pts',(-87.1710117053237,75.6247332427339,-1.30755728587932));
#38113=CARTESIAN_POINT('Ctrl Pts',(-87.1708304245237,75.6078586126177,-1.32054770807223));
#38114=CARTESIAN_POINT('Ctrl Pts',(-87.1706651307435,75.5917867852526,-1.33371634671127));
#38115=CARTESIAN_POINT('Ctrl Pts',(-87.1704967151813,75.5754114211044,-1.34713369174313));
#38116=CARTESIAN_POINT('Ctrl Pts',(-87.1703448947905,75.5598697065207,-1.36073545351476));
#38117=CARTESIAN_POINT('Ctrl Pts',(-87.170209546214,75.5452912785311,-1.37425361187854));
#38118=CARTESIAN_POINT('Ctrl Pts',(-87.170067792798,75.5300229837367,-1.38841146395435));
#38119=CARTESIAN_POINT('Ctrl Pts',(-87.1699441028672,75.5158114352026,-1.40247693717841));
#38120=CARTESIAN_POINT('Ctrl Pts',(-87.1698371774895,75.5027545574096,-1.41611598412067));
#38121=CARTESIAN_POINT('Ctrl Pts',(-87.169813695537,75.4998871278936,-1.41911126418631));
#38122=CARTESIAN_POINT('Ctrl Pts',(-87.1697910180851,75.4970751986121,-1.42208590598844));
#38123=CARTESIAN_POINT('Ctrl Pts',(-87.1697691249299,75.4943195001304,-1.42503626662429));
#38124=CARTESIAN_POINT('Ctrl Pts',(-87.169694404905,75.4849144666138,-1.43510567038886));
#38125=CARTESIAN_POINT('Ctrl Pts',(-87.1696285277745,75.4761581434611,-1.44489213815636));
#38126=CARTESIAN_POINT('Ctrl Pts',(-87.1695688831642,75.4678048274757,-1.45458403615412));
#38127=CARTESIAN_POINT('Ctrl Pts',(-87.1695062085186,75.459027150541,-1.46476829706995));
#38128=CARTESIAN_POINT('Ctrl Pts',(-87.1694504126176,75.4506941713582,-1.47484838392358));
#38129=CARTESIAN_POINT('Ctrl Pts',(-87.1693996133138,75.4425642679122,-1.48508460221609));
#38130=CARTESIAN_POINT('Ctrl Pts',(-87.16934881401,75.4344343644663,-1.4953208205086));
#38131=CARTESIAN_POINT('Ctrl Pts',(-87.1693030081259,75.4265072338711,-1.5057134216774));
#38132=CARTESIAN_POINT('Ctrl Pts',(-87.1692614624085,75.4185875028937,-1.51655908937495));
#38133=CARTESIAN_POINT('Ctrl Pts',(-87.1692289068824,75.4123815441223,-1.5250578334323));
#38134=CARTESIAN_POINT('Ctrl Pts',(-87.1691989883636,75.4061809457648,-1.53383550909779));
#38135=CARTESIAN_POINT('Ctrl Pts',(-87.1691718256612,75.399911608681,-1.54304798953211));
#38136=CARTESIAN_POINT('Ctrl Pts',(-87.1691232714578,75.388704967202,-1.5595155943171));
#38137=CARTESIAN_POINT('Ctrl Pts',(-87.1690838219741,75.3773096135335,-1.57734518436284));
#38138=CARTESIAN_POINT('Ctrl Pts',(-87.1690580210102,75.3660442048423,-1.59641429836219));
#38139=CARTESIAN_POINT('Ctrl Pts',(-87.1690333588464,75.3552760274986,-1.61464174194276));
#38140=CARTESIAN_POINT('Ctrl Pts',(-87.1690211759276,75.3446271490734,-1.63400157380929));
#38141=CARTESIAN_POINT('Ctrl Pts',(-87.1690246215908,75.3343505457884,-1.65434651724578));
#38142=CARTESIAN_POINT('Ctrl Pts',(-87.1690273450567,75.3262278774534,-1.67042724190215));
#38143=CARTESIAN_POINT('Ctrl Pts',(-87.1690398191806,75.3183369946645,-1.68712350279581));
#38144=CARTESIAN_POINT('Ctrl Pts',(-87.1690631631123,75.3107888206405,-1.70434210939956));
#38145=CARTESIAN_POINT('Ctrl Pts',(-87.1690996958323,75.2989761006497,-1.73128883556045));
#38146=CARTESIAN_POINT('Ctrl Pts',(-87.1691627084231,75.2879997763382,-1.75950508165395));
#38147=CARTESIAN_POINT('Ctrl Pts',(-87.1692564380032,75.2780898832795,-1.78900705971808));
#38148=CARTESIAN_POINT('Ctrl Pts',(-87.1693445248281,75.2687765905714,-1.81673294490671));
#38149=CARTESIAN_POINT('Ctrl Pts',(-87.1694597448461,75.2604052539228,-1.84559465699961));
#38150=CARTESIAN_POINT('Ctrl Pts',(-87.1696060411115,75.2532041553278,-1.87557966910899));
#38151=CARTESIAN_POINT('Ctrl Pts',(-87.1697476096413,75.2462357686869,-1.90459568035438));
#38152=CARTESIAN_POINT('Ctrl Pts',(-87.1699182796172,75.240363104021,-1.93466390271078));
#38153=CARTESIAN_POINT('Ctrl Pts',(-87.1701220058867,75.2358296522633,-1.96574354629694));
#38154=CARTESIAN_POINT('Ctrl Pts',(-87.1703156534042,75.2315204795655,-1.99528561683316));
#38155=CARTESIAN_POINT('Ctrl Pts',(-87.1705391696454,75.2284213116299,-2.02574171438232));
#38156=CARTESIAN_POINT('Ctrl Pts',(-87.1707962748854,75.2267753027474,-2.05704606038587));
#38157=CARTESIAN_POINT('Ctrl Pts',(-87.1710220948487,75.2253295847783,-2.08454120698695));
#38158=CARTESIAN_POINT('Ctrl Pts',(-87.1712738312339,75.2250052588335,-2.1126905078878));
#38159=CARTESIAN_POINT('Ctrl Pts',(-87.1715542099095,75.2259906893713,-2.14142593988891));
#38160=CARTESIAN_POINT('Origin',(-87.1795974208735,76.2254094135556,-2.10698805304749));
#38161=CARTESIAN_POINT('Ctrl Pts',(-86.1895827024855,76.224925915671,-2.07166938568702));
#38162=CARTESIAN_POINT('Ctrl Pts',(-86.1894469459479,76.0769923785697,-2.07685421006242));
#38163=CARTESIAN_POINT('Ctrl Pts',(-86.2561250733759,75.7816764612859,-2.08957122341881));
#38164=CARTESIAN_POINT('Ctrl Pts',(-86.58344390251,75.3637976196521,-2.11580160431932));
#38165=CARTESIAN_POINT('Ctrl Pts',(-86.949680524503,75.2295898208066,-2.13345634593538));
#38166=CARTESIAN_POINT('Ctrl Pts',(-87.1715542099095,75.2259906893713,-2.14142593988891));
#38167=CARTESIAN_POINT('Ctrl Pts',(-86.1971977587183,76.2100781306219,-1.78086213626463));
#38168=CARTESIAN_POINT('Ctrl Pts',(-86.1977134654204,76.0196768375803,-1.78914428156647));
#38169=CARTESIAN_POINT('Ctrl Pts',(-86.3106259781655,75.6550286139142,-1.8569463114713));
#38170=CARTESIAN_POINT('Ctrl Pts',(-86.6928965902735,75.3017785426819,-2.00985021704958));
#38171=CARTESIAN_POINT('Ctrl Pts',(-86.9915297634239,75.2274547795199,-2.09270675601833));
#38172=CARTESIAN_POINT('Ctrl Pts',(-87.1715542099095,75.2259906893713,-2.14142593988891));
#38173=CARTESIAN_POINT('Ctrl Pts',(-86.4502420716056,76.1843629747952,-1.28348806991175));
#38174=CARTESIAN_POINT('Ctrl Pts',(-86.4502418494264,75.9577088441413,-1.29566165102499));
#38175=CARTESIAN_POINT('Ctrl Pts',(-86.5717203204734,75.5383615600735,-1.45168702789673));
#38176=CARTESIAN_POINT('Ctrl Pts',(-86.8872340649381,75.250366765311,-1.81989630041278));
#38177=CARTESIAN_POINT('Ctrl Pts',(-87.0647659315354,75.2237184572682,-2.02139497366349));
#38178=CARTESIAN_POINT('Ctrl Pts',(-87.1715542099095,75.2259906893713,-2.14142593988891));
#38179=CARTESIAN_POINT('Ctrl Pts',(-86.9604980501583,76.1747513203053,-1.10846673135899));
#38180=CARTESIAN_POINT('Ctrl Pts',(-86.9585653839099,75.9954887454225,-1.11814627194535));
#38181=CARTESIAN_POINT('Ctrl Pts',(-86.991549631885,75.6519967296217,-1.23825415653399));
#38182=CARTESIAN_POINT('Ctrl Pts',(-87.0834093347908,75.2957292403338,-1.62779112531421));
#38183=CARTESIAN_POINT('Ctrl Pts',(-87.138002099647,75.2199821350165,-1.95008319130865));
#38184=CARTESIAN_POINT('Ctrl Pts',(-87.1715542099095,75.2259906893713,-2.14142593988891));
#38185=CARTESIAN_POINT('Ctrl Pts',(-87.1789619709912,76.1744503122684,-1.10828748188939));
#38186=CARTESIAN_POINT('Ctrl Pts',(-87.1764036992785,76.0266403657038,-1.11583116636621));
#38187=CARTESIAN_POINT('Ctrl Pts',(-87.1719687893312,75.7349524539646,-1.19779261965906));
#38188=CARTESIAN_POINT('Ctrl Pts',(-87.168032051603,75.3339734253254,-1.54657435048704));
#38189=CARTESIAN_POINT('Ctrl Pts',(-87.1693890288376,75.2183808540515,-1.91952099887087));
#38190=CARTESIAN_POINT('Ctrl Pts',(-87.1715542099095,75.2259906893713,-2.14142593988891));
#38191=CARTESIAN_POINT('Ctrl Pts',(-87.1789619709914,76.1744503122816,-1.10828748188872));
#38192=CARTESIAN_POINT('Ctrl Pts',(-86.9865535882093,76.1747154366921,-1.10844535195837));
#38193=CARTESIAN_POINT('Ctrl Pts',(-86.793967643346,76.177944915931,-1.16665219081753));
#38194=CARTESIAN_POINT('Ctrl Pts',(-86.6336489524936,76.1835456795209,-1.27222675480142));
#38195=CARTESIAN_POINT('Ctrl Pts',(-86.6119404567183,76.1843040699,-1.28652243650914));
#38196=CARTESIAN_POINT('Ctrl Pts',(-86.5908235582849,76.1851059420811,-1.301686556406));
#38197=CARTESIAN_POINT('Ctrl Pts',(-86.5703787598131,76.1859498297728,-1.31769253511664));
#38198=CARTESIAN_POINT('Ctrl Pts',(-86.5418052525797,76.1871292413037,-1.34006237892302));
#38199=CARTESIAN_POINT('Ctrl Pts',(-86.5145445376424,76.1883907196033,-1.36407659637078));
#38200=CARTESIAN_POINT('Ctrl Pts',(-86.4887000910779,76.1897247542385,-1.3895422046756));
#38201=CARTESIAN_POINT('Ctrl Pts',(-86.3574134979717,76.1965014852435,-1.51890434626287));
#38202=CARTESIAN_POINT('Ctrl Pts',(-86.2626492258824,76.205155332109,-1.68575049049614));
#38203=CARTESIAN_POINT('Ctrl Pts',(-86.2180003325783,76.2144384736823,-1.8648005054288));
#38204=CARTESIAN_POINT('Ctrl Pts',(-86.2011267582722,76.2179467303835,-1.93246654388817));
#38205=CARTESIAN_POINT('Ctrl Pts',(-86.1914103344053,76.2215448522877,-2.00187515775056));
#38206=CARTESIAN_POINT('Ctrl Pts',(-86.1895829177791,76.2251655020422,-2.07166116395514));
#38207=CARTESIAN_POINT('Ctrl Pts',(-87.1715542099095,75.2259906893713,-2.14142593988891));
#38208=CARTESIAN_POINT('Ctrl Pts',(-87.1395299062778,75.2265101726876,-2.14027564260997));
#38209=CARTESIAN_POINT('Ctrl Pts',(-87.1083710445241,75.2286150803692,-2.13910032116834));
#38210=CARTESIAN_POINT('Ctrl Pts',(-87.0781383689912,75.2320307654417,-2.13791175773286));
#38211=CARTESIAN_POINT('Ctrl Pts',(-87.0470080543828,75.2355478656995,-2.13668790463265));
#38212=CARTESIAN_POINT('Ctrl Pts',(-87.0168593147398,75.2404549197161,-2.13544998998689));
#38213=CARTESIAN_POINT('Ctrl Pts',(-86.9877227212776,75.2464998226738,-2.13420793853454));
#38214=CARTESIAN_POINT('Ctrl Pts',(-86.9574193235296,75.25278679987,-2.1329161478785));
#38215=CARTESIAN_POINT('Ctrl Pts',(-86.9282103638195,75.2603047069696,-2.13161986411719));
#38216=CARTESIAN_POINT('Ctrl Pts',(-86.9000985011953,75.2688185104414,-2.13032742640807));
#38217=CARTESIAN_POINT('Ctrl Pts',(-86.8708251431644,75.277684077998,-2.12898158916144));
#38218=CARTESIAN_POINT('Ctrl Pts',(-86.8427409875374,75.2876296722135,-2.12763990257518));
#38219=CARTESIAN_POINT('Ctrl Pts',(-86.815821760217,75.2984395416065,-2.12630907727876));
#38220=CARTESIAN_POINT('Ctrl Pts',(-86.7929849536366,75.3076100461516,-2.12518007756696));
#38221=CARTESIAN_POINT('Ctrl Pts',(-86.7709859046393,75.3174035467681,-2.12405883777267));
#38222=CARTESIAN_POINT('Ctrl Pts',(-86.7497987659236,75.3277132140577,-2.12294819184059));
#38223=CARTESIAN_POINT('Ctrl Pts',(-86.7389795232301,75.3329778604073,-2.12238103890659));
#38224=CARTESIAN_POINT('Ctrl Pts',(-86.7283655923484,75.3383810171113,-2.12181628478574));
#38225=CARTESIAN_POINT('Ctrl Pts',(-86.7179875005121,75.3438913815631,-2.12125610674911));
#38226=CARTESIAN_POINT('Ctrl Pts',(-86.6995894479299,75.3536600342721,-2.12026303546629));
#38227=CARTESIAN_POINT('Ctrl Pts',(-86.6819417913558,75.363764274738,-2.11928471833739));
#38228=CARTESIAN_POINT('Ctrl Pts',(-86.6652263294058,75.3739778083154,-2.11833552061648));
#38229=CARTESIAN_POINT('Ctrl Pts',(-86.6475693564027,75.3847666269064,-2.1173328586151));
#38230=CARTESIAN_POINT('Ctrl Pts',(-86.6309528968503,75.3956768862657,-2.11636271899125));
#38231=CARTESIAN_POINT('Ctrl Pts',(-86.6155457554168,75.4064023060207,-2.11544181361861));
#38232=CARTESIAN_POINT('Ctrl Pts',(-86.6054304928707,75.4134438741927,-2.1148372108982));
#38233=CARTESIAN_POINT('Ctrl Pts',(-86.5958354840572,75.42040495067,-2.11425382309022));
#38234=CARTESIAN_POINT('Ctrl Pts',(-86.5867983517382,75.4271924107136,-2.11369624706425));
#38235=CARTESIAN_POINT('Ctrl Pts',(-86.5774390298008,75.434221855613,-2.11311879247496));
#38236=CARTESIAN_POINT('Ctrl Pts',(-86.5686874980591,75.4410516431808,-2.11256982793941));
#38237=CARTESIAN_POINT('Ctrl Pts',(-86.5602379861034,75.4478662773874,-2.11203205641602));
#38238=CARTESIAN_POINT('Ctrl Pts',(-86.5594474294685,75.4485038709329,-2.11198174122053));
#38239=CARTESIAN_POINT('Ctrl Pts',(-86.5586595382302,75.4491413623501,-2.11193152369617));
#38240=CARTESIAN_POINT('Ctrl Pts',(-86.5578740752422,75.4497789211988,-2.11188138949742));
#38241=CARTESIAN_POINT('Ctrl Pts',(-86.5493051011466,75.4567343415597,-2.11133445265004));
#38242=CARTESIAN_POINT('Ctrl Pts',(-86.5410224126458,75.4636944516231,-2.11079745423313));
#38243=CARTESIAN_POINT('Ctrl Pts',(-86.5327340234786,75.470898924013,-2.1102516443507));
#38244=CARTESIAN_POINT('Ctrl Pts',(-86.5245631177853,75.4780012768683,-2.1097135710308));
#38245=CARTESIAN_POINT('Ctrl Pts',(-86.5163864254143,75.485341249896,-2.10916692087284));
#38246=CARTESIAN_POINT('Ctrl Pts',(-86.5079576034576,75.4931856549507,-2.10859360197948));
#38247=CARTESIAN_POINT('Ctrl Pts',(-86.4999661024236,75.5006230609639,-2.10805002915843));
#38248=CARTESIAN_POINT('Ctrl Pts',(-86.4917476485034,75.5085139772158,-2.10748247014441));
#38249=CARTESIAN_POINT('Ctrl Pts',(-86.4831262803738,75.5171179437864,-2.10687557442141));
#38250=CARTESIAN_POINT('Ctrl Pts',(-86.4807710873256,75.5194683830612,-2.10670978210558));
#38251=CARTESIAN_POINT('Ctrl Pts',(-86.4783860475708,75.5218722279588,-2.10654105524125));
#38252=CARTESIAN_POINT('Ctrl Pts',(-86.4759681113493,75.5243352177703,-2.10636908407316));
#38253=CARTESIAN_POINT('Ctrl Pts',(-86.4659132413203,75.5345774409592,-2.10565395034528));
#38254=CARTESIAN_POINT('Ctrl Pts',(-86.4552932194025,75.5458456743739,-2.10488308791659));
#38255=CARTESIAN_POINT('Ctrl Pts',(-86.4444697587578,75.5579410057035,-2.10407618862811));
#38256=CARTESIAN_POINT('Ctrl Pts',(-86.4345437273008,75.5690334504585,-2.10333619353939));
#38257=CARTESIAN_POINT('Ctrl Pts',(-86.4244469692852,75.5808212684746,-2.10256591233989));
#38258=CARTESIAN_POINT('Ctrl Pts',(-86.4144290584676,75.5931136542305,-2.10178078656226));
#38259=CARTESIAN_POINT('Ctrl Pts',(-86.4045634943852,75.6052191043198,-2.10100760053446));
#38260=CARTESIAN_POINT('Ctrl Pts',(-86.39477482645,75.617813722364,-2.10022003929521));
#38261=CARTESIAN_POINT('Ctrl Pts',(-86.3852654659051,75.6306800583288,-2.09943279246358));
#38262=CARTESIAN_POINT('Ctrl Pts',(-86.375768905902,75.6435290749301,-2.0986466053442));
#38263=CARTESIAN_POINT('Ctrl Pts',(-86.3665511944118,75.6566487556234,-2.09786075336159));
#38264=CARTESIAN_POINT('Ctrl Pts',(-86.3577722661108,75.6697907810294,-2.09708948431323));
#38265=CARTESIAN_POINT('Ctrl Pts',(-86.3550677516365,75.6738394298751,-2.09685188033318));
#38266=CARTESIAN_POINT('Ctrl Pts',(-86.3524045670688,75.6778899925612,-2.09661565638188));
#38267=CARTESIAN_POINT('Ctrl Pts',(-86.3497865438339,75.6819346876421,-2.0963812170479));
#38268=CARTESIAN_POINT('Ctrl Pts',(-86.3374509946629,75.7009924004946,-2.09527659051392));
#38269=CARTESIAN_POINT('Ctrl Pts',(-86.3260906682371,75.7199515466009,-2.09420989633649));
#38270=CARTESIAN_POINT('Ctrl Pts',(-86.3155425983504,75.7388961287073,-2.09317242670602));
#38271=CARTESIAN_POINT('Ctrl Pts',(-86.3049945284637,75.7578407108137,-2.09213495707555));
#38272=CARTESIAN_POINT('Ctrl Pts',(-86.2952586103507,75.7767714326776,-2.09112668360018));
#38273=CARTESIAN_POINT('Ctrl Pts',(-86.2862153742524,75.7958084632306,-2.09013916735121));
#38274=CARTESIAN_POINT('Ctrl Pts',(-86.277200791615,75.814785175021,-2.08915478004391));
#38275=CARTESIAN_POINT('Ctrl Pts',(-86.268874291734,75.8338680621961,-2.0881909920536));
#38276=CARTESIAN_POINT('Ctrl Pts',(-86.2611473383866,75.8531979707554,-2.08723973259826));
#38277=CARTESIAN_POINT('Ctrl Pts',(-86.2606938974685,75.8543323080664,-2.08718390982552));
#38278=CARTESIAN_POINT('Ctrl Pts',(-86.2602425346677,75.8554675023118,-2.08712813045322));
#38279=CARTESIAN_POINT('Ctrl Pts',(-86.2597932371427,75.8566035841986,-2.08707239295019));
#38280=CARTESIAN_POINT('Ctrl Pts',(-86.2467469498703,75.8895920825434,-2.08545393872805));
#38281=CARTESIAN_POINT('Ctrl Pts',(-86.2354674974991,75.9232764195596,-2.08387353234553));
#38282=CARTESIAN_POINT('Ctrl Pts',(-86.2260220662014,75.9573424501823,-2.08234456931663));
#38283=CARTESIAN_POINT('Ctrl Pts',(-86.2166268113951,75.991227513537,-2.08082372852144));
#38284=CARTESIAN_POINT('Ctrl Pts',(-86.2090462502916,76.025489348731,-2.07935382050813));
#38285=CARTESIAN_POINT('Ctrl Pts',(-86.20329562295,76.0598129148603,-2.07794643589915));
#38286=CARTESIAN_POINT('Ctrl Pts',(-86.1976377441342,76.0935828961426,-2.07656175017847));
#38287=CARTESIAN_POINT('Ctrl Pts',(-86.1937511877463,76.1274118712925,-2.07523761194383));
#38288=CARTESIAN_POINT('Ctrl Pts',(-86.1916008874425,76.1610062352162,-2.07398308147909));
#38289=CARTESIAN_POINT('Ctrl Pts',(-86.1902294528897,76.1824322989985,-2.07318295769));
#38290=CARTESIAN_POINT('Ctrl Pts',(-86.1895632816654,76.2037630996362,-2.07241110717879));
#38291=CARTESIAN_POINT('Ctrl Pts',(-86.1895827024856,76.2249259156707,-2.07166938568205));
#38292=CARTESIAN_POINT('Ctrl Pts',(-86.1895829157868,76.2251655059896,-2.07166124003864));
#38293=CARTESIAN_POINT('Ctrl Pts',(-86.1895829157868,76.2251655059896,-2.07166124003864));
#38294=CARTESIAN_POINT('Ctrl Pts',(-86.1895829157868,76.2251655059896,-2.07166124003864));
#38295=CARTESIAN_POINT('Ctrl Pts',(-86.1895829157868,76.2251655059896,-2.07166124003864));
#38296=CARTESIAN_POINT('Ctrl Pts',(-86.1972122166854,76.2254051159525,-1.78030999320768));
#38297=CARTESIAN_POINT('Ctrl Pts',(-86.1972107216463,76.2202712335534,-1.78036708644724));
#38298=CARTESIAN_POINT('Ctrl Pts',(-86.1972059822109,76.2152001658949,-1.78054807818281));
#38299=CARTESIAN_POINT('Ctrl Pts',(-86.1971977583955,76.2100782159538,-1.78086213302309));
#38300=CARTESIAN_POINT('Ctrl Pts',(-86.4505623651212,76.225405115952,-1.28201980827827));
#38301=CARTESIAN_POINT('Ctrl Pts',(-86.450460266376,76.2117168241846,-1.28216578413997));
#38302=CARTESIAN_POINT('Ctrl Pts',(-86.4503544162681,76.1980198842259,-1.28265643437548));
#38303=CARTESIAN_POINT('Ctrl Pts',(-86.4502420626984,76.1843630375816,-1.28348805680697));
#38304=CARTESIAN_POINT('Ctrl Pts',(-86.9612582836837,76.2254051159517,-1.1069880530477));
#38305=CARTESIAN_POINT('Ctrl Pts',(-86.9610058142886,76.2084973093655,-1.10705348382281));
#38306=CARTESIAN_POINT('Ctrl Pts',(-86.9607533981845,76.1916309997719,-1.10754489706275));
#38307=CARTESIAN_POINT('Ctrl Pts',(-86.9604980499858,76.1747513392817,-1.10846673039092));
#38308=CARTESIAN_POINT('Ctrl Pts',(-87.1798435685363,76.2254051159517,-1.1069880530477));
#38309=CARTESIAN_POINT('Ctrl Pts',(-87.1795496819992,76.2084128188021,-1.10698805304772));
#38310=CARTESIAN_POINT('Ctrl Pts',(-87.1792556888319,76.1914205254281,-1.10742138365633));
#38311=CARTESIAN_POINT('Ctrl Pts',(-87.1789619709914,76.1744503122816,-1.10828748188872));
#38312=CARTESIAN_POINT('Origin',(-90.,49.9013478902835,-27.7602817842482));
#38313=CARTESIAN_POINT('',(-86.505521498156,75.6029318908993,-27.7602817842482));
#38314=CARTESIAN_POINT('Origin',(-86.3966509193272,76.7090971629381,-27.7602817842482));
#38315=CARTESIAN_POINT('',(-86.505521498156,49.1997638896677,-27.7602817842482));
#38316=CARTESIAN_POINT('Ctrl Pts',(-85.5169027136821,48.8046217622782,-27.7602817842482));
#38317=CARTESIAN_POINT('Ctrl Pts',(-85.5384849613071,48.8246122560532,-27.7602817842482));
#38318=CARTESIAN_POINT('Ctrl Pts',(-85.8113292909095,49.0623521978826,-27.7602817842482));
#38319=CARTESIAN_POINT('Ctrl Pts',(-86.1723979146788,49.1939477356594,-27.7602817842482));
#38320=CARTESIAN_POINT('Ctrl Pts',(-86.505521498156,49.1997638896677,-27.7602817842482));
#38321=CARTESIAN_POINT('',(-93.8167232166069,49.3274134386314,-27.7602817842482));
#38322=CARTESIAN_POINT('',(-90.011411863125,49.2609748015039,-27.7602817842482));
#38323=CARTESIAN_POINT('',(-94.308,49.827634139582,-27.7602817842482));
#38324=CARTESIAN_POINT('Ctrl Pts',(-93.8167232166069,49.3274134386314,-27.7602817842482));
#38325=CARTESIAN_POINT('Ctrl Pts',(-93.9276598300183,49.3293503307062,-27.7602817842482));
#38326=CARTESIAN_POINT('Ctrl Pts',(-94.1853263028477,49.4232675541618,-27.7602817842482));
#38327=CARTESIAN_POINT('Ctrl Pts',(-94.308,49.6796083090464,-27.7602817842482));
#38328=CARTESIAN_POINT('Ctrl Pts',(-94.308,49.827634139582,-27.7602817842482));
#38329=CARTESIAN_POINT('',(-94.308,74.9750616409851,-27.7602817842482));
#38330=CARTESIAN_POINT('',(-94.308,56.1513478902835,-27.7602817842482));
#38331=CARTESIAN_POINT('',(-93.8167232166069,75.4752823419356,-27.7602817842482));
#38332=CARTESIAN_POINT('Ctrl Pts',(-94.308,74.9750616409851,-27.7602817842482));
#38333=CARTESIAN_POINT('Ctrl Pts',(-94.308,75.0860810138867,-27.7602817842482));
#38334=CARTESIAN_POINT('Ctrl Pts',(-94.2186397654798,75.3454928585407,-27.7602817842482));
#38335=CARTESIAN_POINT('Ctrl Pts',(-93.9646387011554,75.4726998191693,-27.7602817842482));
#38336=CARTESIAN_POINT('Ctrl Pts',(-93.8167232166069,75.4752823419356,-27.7602817842482));
#38337=CARTESIAN_POINT('',(-90.2177039769514,75.5381192325516,-27.7602817842482));
#38338=CARTESIAN_POINT('Origin',(-86.9625688707743,76.5272079441633,-10.7540685749354));
#38339=CARTESIAN_POINT('Ctrl Pts',(-85.5296529400224,77.1049887895941,-27.2733702584021));
#38340=CARTESIAN_POINT('Ctrl Pts',(-85.5298131831374,76.8455745381238,-27.2672508207273));
#38341=CARTESIAN_POINT('Ctrl Pts',(-85.7419755807172,76.3287139965567,-27.2604904983277));
#38342=CARTESIAN_POINT('Ctrl Pts',(-86.2549332342025,76.1073700386167,-27.2512871104098));
#38343=CARTESIAN_POINT('Ctrl Pts',(-86.5142447147629,76.1025591654546,-27.2430628408276));
#38344=CARTESIAN_POINT('Ctrl Pts',(-86.5062725743922,75.6027228951434,-27.7602817435261));
#38345=CARTESIAN_POINT('Ctrl Pts',(-86.1728517653087,75.6083710109401,-27.7602817692106));
#38346=CARTESIAN_POINT('Ctrl Pts',(-85.3981648972385,75.8905486167666,-27.7602817670362));
#38347=CARTESIAN_POINT('Ctrl Pts',(-85.0293958670136,76.661087241518,-27.7602817070921));
#38348=CARTESIAN_POINT('Ctrl Pts',(-85.0296358387622,77.105743590363,-27.7602817468203));
#38349=CARTESIAN_POINT('Ctrl Pts',(-86.508541502586,75.736540881664,-27.7603373052356));
#38350=CARTESIAN_POINT('Ctrl Pts',(-86.2049146693317,75.7411833954899,-27.7603195661619));
#38351=CARTESIAN_POINT('Ctrl Pts',(-85.4982812117102,75.9964284332162,-27.7603203212952));
#38352=CARTESIAN_POINT('Ctrl Pts',(-85.1590654371553,76.6992243985857,-27.7603603581306));
#38353=CARTESIAN_POINT('Ctrl Pts',(-85.1584157915732,77.1056787419026,-27.7603328951738));
#38354=CARTESIAN_POINT('Ctrl Pts',(-86.5130588070292,76.0029285719496,-27.6466996810221));
#38355=CARTESIAN_POINT('Ctrl Pts',(-86.2684717480694,76.0056181449075,-27.6475920064432));
#38356=CARTESIAN_POINT('Ctrl Pts',(-85.6972060714502,76.2072368508845,-27.6505734042445));
#38357=CARTESIAN_POINT('Ctrl Pts',(-85.4173260689617,76.7749039022358,-27.6540750183653));
#38358=CARTESIAN_POINT('Ctrl Pts',(-85.4149690140927,77.1055500560133,-27.6555555725973));
#38359=CARTESIAN_POINT('Ctrl Pts',(-86.5148271537825,76.107263154913,-27.3764764004501));
#38360=CARTESIAN_POINT('Ctrl Pts',(-86.2937893229869,76.1102794613758,-27.3789825403669));
#38361=CARTESIAN_POINT('Ctrl Pts',(-85.7780606818919,76.2950343322382,-27.3874187806782));
#38362=CARTESIAN_POINT('Ctrl Pts',(-85.5277031541293,76.8082363498599,-27.3975241688369));
#38363=CARTESIAN_POINT('Ctrl Pts',(-85.5263931404012,77.1054933800928,-27.4017964649176));
#38364=CARTESIAN_POINT('Ctrl Pts',(-86.5147475871498,76.1025362065111,-27.242652777746));
#38365=CARTESIAN_POINT('Ctrl Pts',(-86.2924145067894,76.1064069227397,-27.2456241805321));
#38366=CARTESIAN_POINT('Ctrl Pts',(-85.7757577984241,76.2948602566065,-27.255655142442));
#38367=CARTESIAN_POINT('Ctrl Pts',(-85.5296349234794,76.8089137555504,-27.2678247810109));
#38368=CARTESIAN_POINT('Ctrl Pts',(-85.5296628590523,77.105492229361,-27.2729908185233));
#38369=CARTESIAN_POINT('Origin',(-86.505521498156,75.6029318908993,-27.2602817842482));
#38370=CARTESIAN_POINT('Origin',(-90.2177039769514,75.5381192325516,-27.2602817842482));
#38371=CARTESIAN_POINT('Origin',(-93.8167232166069,75.4752823419356,-27.2602817842482));
#38372=CARTESIAN_POINT('Ctrl Pts',(-94.308,74.9750616409851,-27.7602817842482));
#38373=CARTESIAN_POINT('Ctrl Pts',(-94.308,75.0860810138867,-27.7602817842482));
#38374=CARTESIAN_POINT('Ctrl Pts',(-94.2186397654798,75.3454928585407,-27.7602817842482));
#38375=CARTESIAN_POINT('Ctrl Pts',(-93.9646387011554,75.4726998191693,-27.7602817842482));
#38376=CARTESIAN_POINT('Ctrl Pts',(-93.8167232166069,75.4752823419356,-27.7602817842482));
#38377=CARTESIAN_POINT('Ctrl Pts',(-94.4388996938996,74.9750616409851,-27.7602817842482));
#38378=CARTESIAN_POINT('Ctrl Pts',(-94.4395428794128,75.1151648666457,-27.7603025499667));
#38379=CARTESIAN_POINT('Ctrl Pts',(-94.3283225614891,75.4436348956923,-27.7603123375095));
#38380=CARTESIAN_POINT('Ctrl Pts',(-94.0066506457594,75.6057417988169,-27.7602812677562));
#38381=CARTESIAN_POINT('Ctrl Pts',(-93.8190584126119,75.6090320432311,-27.7602817842482));
#38382=CARTESIAN_POINT('Ctrl Pts',(-94.6994885935428,74.9750616409851,-27.651770377791));
#38383=CARTESIAN_POINT('Ctrl Pts',(-94.701360288538,75.172822521583,-27.6506526500919));
#38384=CARTESIAN_POINT('Ctrl Pts',(-94.546379615836,75.6386053971572,-27.6480234491974));
#38385=CARTESIAN_POINT('Ctrl Pts',(-94.0898892669357,75.8704842311227,-27.6467178806207));
#38386=CARTESIAN_POINT('Ctrl Pts',(-93.8237051243719,75.8751751458169,-27.6466911742243));
#38387=CARTESIAN_POINT('Ctrl Pts',(-94.808,74.9750616409851,-27.3911814781478));
#38388=CARTESIAN_POINT('Ctrl Pts',(-94.8090230993392,75.1972019266005,-27.3879950394465));
#38389=CARTESIAN_POINT('Ctrl Pts',(-94.6328057472365,75.7177112566474,-27.3805204022379));
#38390=CARTESIAN_POINT('Ctrl Pts',(-94.1230635381522,75.9742990500941,-27.3768285433721));
#38391=CARTESIAN_POINT('Ctrl Pts',(-93.8255268524296,75.9795156735691,-27.3767535791304));
#38392=CARTESIAN_POINT('Ctrl Pts',(-94.808,74.9750616409851,-27.2602817842482));
#38393=CARTESIAN_POINT('Ctrl Pts',(-94.808,75.1969686812709,-27.2564601985022));
#38394=CARTESIAN_POINT('Ctrl Pts',(-94.6292795309595,75.7154846227476,-27.2475305443171));
#38395=CARTESIAN_POINT('Ctrl Pts',(-94.1212774023109,75.9697476346801,-27.2431517382149));
#38396=CARTESIAN_POINT('Ctrl Pts',(-93.8254464332138,75.9749096164908,-27.2430628408276));
#38397=CARTESIAN_POINT('Origin',(-94.308,74.9750616409851,-27.2602817842482));
#38398=CARTESIAN_POINT('Origin',(-94.308,56.1513478902835,-27.2602817842482));
#38399=CARTESIAN_POINT('Origin',(-94.308,49.827634139582,-27.2602817842482));
#38400=CARTESIAN_POINT('Ctrl Pts',(-93.8167232166069,49.3274134386314,-27.7602817842482));
#38401=CARTESIAN_POINT('Ctrl Pts',(-93.9276598300183,49.3293503307062,-27.7602817842482));
#38402=CARTESIAN_POINT('Ctrl Pts',(-94.1853263028477,49.4232675541618,-27.7602817842482));
#38403=CARTESIAN_POINT('Ctrl Pts',(-94.308,49.6796083090464,-27.7602817842482));
#38404=CARTESIAN_POINT('Ctrl Pts',(-94.308,49.827634139582,-27.7602817842482));
#38405=CARTESIAN_POINT('Ctrl Pts',(-93.8190584126119,49.193663737336,-27.7602817842482));
#38406=CARTESIAN_POINT('Ctrl Pts',(-93.9597525874725,49.1961314206466,-27.7602813968792));
#38407=CARTESIAN_POINT('Ctrl Pts',(-94.2863490385208,49.3158783384269,-27.7602920455203));
#38408=CARTESIAN_POINT('Ctrl Pts',(-94.4397572745839,49.6408298387011,-27.7603094718728));
#38409=CARTESIAN_POINT('Ctrl Pts',(-94.4388996938996,49.827634139582,-27.7602817842482));
#38410=CARTESIAN_POINT('Ctrl Pts',(-93.8237052378174,48.9275141370946,-27.6466974527947));
#38411=CARTESIAN_POINT('Ctrl Pts',(-94.0233433447402,48.9310323231152,-27.646717482592));
#38412=CARTESIAN_POINT('Ctrl Pts',(-94.4869577687035,49.1022641327553,-27.6476850163777));
#38413=CARTESIAN_POINT('Ctrl Pts',(-94.7019900733015,49.5639529654514,-27.650285960624));
#38414=CARTESIAN_POINT('Ctrl Pts',(-94.6994944799746,49.827634139582,-27.6517762642228));
#38415=CARTESIAN_POINT('Ctrl Pts',(-93.8255268524296,48.8231801069979,-27.3767535791304));
#38416=CARTESIAN_POINT('Ctrl Pts',(-94.0486793667215,48.8270925746042,-27.3768098023117));
#38417=CARTESIAN_POINT('Ctrl Pts',(-94.5664032274842,49.0167216908352,-27.379537483116));
#38418=CARTESIAN_POINT('Ctrl Pts',(-94.8093641324522,49.5314470920948,-27.3869328932127));
#38419=CARTESIAN_POINT('Ctrl Pts',(-94.808,49.827634139582,-27.3911814781478));
#38420=CARTESIAN_POINT('Ctrl Pts',(-93.8254464332138,48.8277861640762,-27.2430628408276));
#38421=CARTESIAN_POINT('Ctrl Pts',(-94.0473196600366,48.8316576504342,-27.2431295138681));
#38422=CARTESIAN_POINT('Ctrl Pts',(-94.5626526056954,49.0193806806062,-27.2463623975809));
#38423=CARTESIAN_POINT('Ctrl Pts',(-94.808,49.5317580858675,-27.2551863365869));
#38424=CARTESIAN_POINT('Ctrl Pts',(-94.808,49.827634139582,-27.2602817842482));
#38425=CARTESIAN_POINT('Origin',(-93.8167232166069,49.3274134386315,-27.2602817842482));
#38426=CARTESIAN_POINT('Ctrl Pts',(-85.0298244801365,47.6969521887188,-27.7602817842482));
#38427=CARTESIAN_POINT('Ctrl Pts',(-85.0295857964329,48.1415525926543,-27.7602817842482));
#38428=CARTESIAN_POINT('Ctrl Pts',(-85.3982876543363,48.9120201876142,-27.7602817842482));
#38429=CARTESIAN_POINT('Ctrl Pts',(-86.1728988115322,49.1941302266471,-27.7602817842482));
#38430=CARTESIAN_POINT('Ctrl Pts',(-86.5062759944316,49.1997768659286,-27.7602817842482));
#38431=CARTESIAN_POINT('Ctrl Pts',(-85.1585410200127,47.6970170132875,-27.7602817389224));
#38432=CARTESIAN_POINT('Ctrl Pts',(-85.1591914866349,48.103434365865,-27.7603084655258));
#38433=CARTESIAN_POINT('Ctrl Pts',(-85.4983541590292,48.8061913042942,-27.7602669596969));
#38434=CARTESIAN_POINT('Ctrl Pts',(-86.2049457666634,49.061383313702,-27.7602645284295));
#38435=CARTESIAN_POINT('Ctrl Pts',(-86.5085437953781,49.0660248719541,-27.7602818233587));
#38436=CARTESIAN_POINT('Ctrl Pts',(-85.4150024091626,47.6971456666442,-27.6554999766704));
#38437=CARTESIAN_POINT('Ctrl Pts',(-85.4173591959292,48.0277836812255,-27.6540187406301));
#38438=CARTESIAN_POINT('Ctrl Pts',(-85.6972165889678,48.5954524161606,-27.6505159481624));
#38439=CARTESIAN_POINT('Ctrl Pts',(-86.2684781135456,48.7970447044409,-27.6475335604851));
#38440=CARTESIAN_POINT('Ctrl Pts',(-86.5130594383827,48.7997343555653,-27.6466408408782));
#38441=CARTESIAN_POINT('Ctrl Pts',(-85.5263931481991,47.69720233598,-27.4017964268578));
#38442=CARTESIAN_POINT('Ctrl Pts',(-85.527703158917,47.9944593687139,-27.3975241304261));
#38443=CARTESIAN_POINT('Ctrl Pts',(-85.7780335879207,48.5076850753205,-27.3874185863666));
#38444=CARTESIAN_POINT('Ctrl Pts',(-86.2937893862736,48.6924163131539,-27.3789824980935));
#38445=CARTESIAN_POINT('Ctrl Pts',(-86.5148272178115,48.6954326205528,-27.3764763578425));
#38446=CARTESIAN_POINT('Ctrl Pts',(-85.529662860319,47.6972034868496,-27.2729907700196));
#38447=CARTESIAN_POINT('Ctrl Pts',(-85.5296349141605,47.9937819701457,-27.2678247321243));
#38448=CARTESIAN_POINT('Ctrl Pts',(-85.7757419033304,48.5078542602126,-27.255654973268));
#38449=CARTESIAN_POINT('Ctrl Pts',(-86.2924145592479,48.6962888627764,-27.2456241284013));
#38450=CARTESIAN_POINT('Ctrl Pts',(-86.5147476514336,48.7001595769998,-27.2426527253289));
#38451=CARTESIAN_POINT('Origin',(-86.505521498156,49.1997638896677,-27.2602817842482));
#38452=CARTESIAN_POINT('Origin',(-90.011411863125,49.2609748015039,-27.2602817842482));
#38453=CARTESIAN_POINT('Origin',(-90.1602405269766,125.,-0.116388052983617));
#38454=CARTESIAN_POINT('',(-90.4604573303778,178.002649685759,-1.06039982778068));
#38455=CARTESIAN_POINT('',(-90.160240526977,178.001022795174,-1.10698805297998));
#38456=CARTESIAN_POINT('Origin',(-90.1602405269766,178.035615309317,-0.116388052983617));
#38457=CARTESIAN_POINT('',(-90.460457330375,197.137873605183,-1.06039982778068));
#38458=CARTESIAN_POINT('',(-90.4604573303778,125.,-1.06039982778069));
#38459=CARTESIAN_POINT('',(-90.160240526977,197.139500501859,-1.10698805299052));
#38460=CARTESIAN_POINT('Origin',(-90.1602405269766,197.104907988329,-0.116388052983617));
#38461=CARTESIAN_POINT('',(-90.160240526977,10.,-1.10698805298359));
#38462=CARTESIAN_POINT('Origin',(-75.,255.160240526977,-1.10698805298359));
#38463=CARTESIAN_POINT('',(-89.4470511849083,178.001019303944,-1.10698804497007));
#38464=CARTESIAN_POINT('',(-87.5169027299204,178.001022841819,-1.10698805301123));
#38465=CARTESIAN_POINT('',(-89.4470511887709,197.139500502587,-1.10698805298325));
#38466=CARTESIAN_POINT('',(-83.904,197.139500502588,-1.10698805300438));
#38467=CARTESIAN_POINT('',(-88.4476639301583,196.140109684855,-1.10698804476583));
#38468=CARTESIAN_POINT('Origin',(-89.4482699060499,196.138890958289,-1.10698805300474));
#38469=CARTESIAN_POINT('',(-88.4476637790116,179.000406647388,-1.10698805232123));
#38470=CARTESIAN_POINT('',(-88.4476675325857,198.070258134414,-1.10698805300404));
#38471=CARTESIAN_POINT('Origin',(-89.4482699060497,179.001625344398,-1.10698805301088));
#38472=CARTESIAN_POINT('Origin',(-87.179843568538,240.,-2.09764707475089));
#38473=CARTESIAN_POINT('',(-87.179843559223,201.394314547557,-1.10700280844232));
#38474=CARTESIAN_POINT('Ctrl Pts',(-86.1895813201115,201.394315377013,-2.07178127993512));
#38475=CARTESIAN_POINT('Ctrl Pts',(-86.1962403918712,201.394315377013,-1.81684121542143));
#38476=CARTESIAN_POINT('Ctrl Pts',(-86.4166495672188,201.394315377013,-1.31425802977574));
#38477=CARTESIAN_POINT('Ctrl Pts',(-86.9248165507871,201.394315377012,-1.10704707475099));
#38478=CARTESIAN_POINT('Ctrl Pts',(-87.1798435685377,201.394315377012,-1.1070470747509));
#38479=CARTESIAN_POINT('',(-87.1798435685375,210.16891001106,-1.1069880529997));
#38480=CARTESIAN_POINT('Origin',(75.,255.160240526977,-1.10698805298357));
#38481=CARTESIAN_POINT('',(-90.160240526977,210.16891026106,-1.1069880529997));
#38482=CARTESIAN_POINT('',(-90.1602405269768,201.342279290177,-1.10710609651604));
#38483=CARTESIAN_POINT('',(-80.9397522001945,201.503259861911,-1.1069880530028));
#38484=CARTESIAN_POINT('',(-90.1602405269766,240.,-1.1069880529863));
#38485=CARTESIAN_POINT('Origin',(-90.1602405269766,125.,-0.116388052983617));
#38486=CARTESIAN_POINT('',(-90.1602405269769,173.79823701251,-1.107106096516));
#38487=CARTESIAN_POINT('',(-90.1602405269766,125.,-1.10698805300691));
#38488=CARTESIAN_POINT('Ctrl Pts',(-91.1502370802216,173.899179599557,-0.151077537949579));
#38489=CARTESIAN_POINT('Ctrl Pts',(-91.1482012720022,173.89507081648,-0.209375457756146));
#38490=CARTESIAN_POINT('Ctrl Pts',(-91.1408206370058,173.890783472571,-0.267613987967364));
#38491=CARTESIAN_POINT('Ctrl Pts',(-91.1283944849672,173.88639265943,-0.324820791128363));
#38492=CARTESIAN_POINT('Ctrl Pts',(-91.1158316201649,173.881953538478,-0.382656984638253));
#38493=CARTESIAN_POINT('Ctrl Pts',(-91.0981120521709,173.877408781517,-0.43943708953773));
#38494=CARTESIAN_POINT('Ctrl Pts',(-91.0755985669087,173.872837509175,-0.494160682165523));
#38495=CARTESIAN_POINT('Ctrl Pts',(-91.0538998404893,173.868431670329,-0.546903838157755));
#38496=CARTESIAN_POINT('Ctrl Pts',(-91.0277486568438,173.864001310261,-0.597735430460721));
#38497=CARTESIAN_POINT('Ctrl Pts',(-90.9975097582791,173.859616958382,-0.64578376774505));
#38498=CARTESIAN_POINT('Ctrl Pts',(-90.9746505860536,173.856302596435,-0.682106030435368));
#38499=CARTESIAN_POINT('Ctrl Pts',(-90.9494562812868,173.853014530388,-0.716838121705222));
#38500=CARTESIAN_POINT('Ctrl Pts',(-90.9220966912108,173.849782554885,-0.749619201458732));
#38501=CARTESIAN_POINT('Ctrl Pts',(-90.8989065520068,173.847043114652,-0.777404625166817));
#38502=CARTESIAN_POINT('Ctrl Pts',(-90.8741612456056,173.844343961039,-0.80378875319658));
#38503=CARTESIAN_POINT('Ctrl Pts',(-90.8480831662488,173.841698598922,-0.828679019850585));
#38504=CARTESIAN_POINT('Ctrl Pts',(-90.8185517724093,173.838702932352,-0.856865308314389));
#38505=CARTESIAN_POINT('Ctrl Pts',(-90.7873557240142,173.835785191841,-0.883100578758134));
#38506=CARTESIAN_POINT('Ctrl Pts',(-90.7547188193066,173.832955941581,-0.90734291569328));
#38507=CARTESIAN_POINT('Ctrl Pts',(-90.7215681835273,173.830082156651,-0.931966846466561));
#38508=CARTESIAN_POINT('Ctrl Pts',(-90.68693007853,173.827299598817,-0.954535179028112));
#38509=CARTESIAN_POINT('Ctrl Pts',(-90.6510025175229,173.82462078449,-0.97496456532593));
#38510=CARTESIAN_POINT('Ctrl Pts',(-90.6144679666558,173.821896712063,-0.995739102532474));
#38511=CARTESIAN_POINT('Ctrl Pts',(-90.5765990389077,173.819279836209,-1.01430249477461));
#38512=CARTESIAN_POINT('Ctrl Pts',(-90.5375808003135,173.816785967943,-1.03051706509807));
#38513=CARTESIAN_POINT('Ctrl Pts',(-90.5009286404082,173.814443328661,-1.04574837859928));
#38514=CARTESIAN_POINT('Ctrl Pts',(-90.4632613950054,173.812209198713,-1.05890708812156));
#38515=CARTESIAN_POINT('Ctrl Pts',(-90.4247263686025,173.810099756914,-1.06983157850747));
#38516=CARTESIAN_POINT('Ctrl Pts',(-90.3874266208147,173.808057935371,-1.08040587348378));
#38517=CARTESIAN_POINT('Ctrl Pts',(-90.3493131276816,173.80613289787,-1.08888708671675));
#38518=CARTESIAN_POINT('Ctrl Pts',(-90.3105251341509,173.804342807249,-1.09508109249939));
#38519=CARTESIAN_POINT('Ctrl Pts',(-90.2736056285302,173.802638948536,-1.10097672180347));
#38520=CARTESIAN_POINT('Ctrl Pts',(-90.2360745223507,173.801057328134,-1.10480022596763));
#38521=CARTESIAN_POINT('Ctrl Pts',(-90.1980657150194,173.799617220391,-1.10633903713944));
#38522=CARTESIAN_POINT('Ctrl Pts',(-90.1855075411737,173.799141406371,-1.10684746293779));
#38523=CARTESIAN_POINT('Ctrl Pts',(-90.1728973681027,173.798681072375,-1.107106096516));
#38524=CARTESIAN_POINT('Ctrl Pts',(-90.1602405269769,173.79823701251,-1.107106096516));
#38525=CARTESIAN_POINT('Origin',(-87.179843568538,125.,-2.09758805298467));
#38526=CARTESIAN_POINT('',(-87.1798435332026,173.74620093722,-1.10698805298467));
#38527=CARTESIAN_POINT('',(-87.179843568538,125.,-1.10698805300744));
#38528=CARTESIAN_POINT('Ctrl Pts',(-87.1798435332026,173.74620093722,-1.10698805298467));
#38529=CARTESIAN_POINT('Ctrl Pts',(-86.9248066936798,173.746200935314,-1.10698806255514));
#38530=CARTESIAN_POINT('Ctrl Pts',(-86.4166204515295,173.746200931501,-1.31421581487877));
#38531=CARTESIAN_POINT('Ctrl Pts',(-86.1962239245781,173.746200927689,-1.81683094881075));
#38532=CARTESIAN_POINT('Ctrl Pts',(-86.1895797812595,173.746200925782,-2.07178123983367));
#38533=CARTESIAN_POINT('Origin',(-75.,255.160240526977,-1.10698805298359));
#38534=CARTESIAN_POINT('',(-84.3160750290146,173.696205174904,-1.10698805301278));
#38535=CARTESIAN_POINT('Origin',(-92.808,198.070258159891,-27.7603998274906));
#38536=CARTESIAN_POINT('',(-90.8762246275537,197.137873606122,-1.06039982775937));
#38537=CARTESIAN_POINT('',(-91.4852256782488,197.137873605914,-1.06039982778066));
#38538=CARTESIAN_POINT('',(-91.791758148134,198.053407125239,-27.2778495761646));
#38539=CARTESIAN_POINT('',(-91.7970517464128,198.058700724776,-27.429438433278));
#38540=CARTESIAN_POINT('',(-88.5331445655218,198.053407129307,-27.2778495760193));
#38541=CARTESIAN_POINT('',(-91.404,198.053407125238,-27.2778495761319));
#38542=CARTESIAN_POINT('',(-88.5182960798241,198.068255611534,-27.7030545905864));
#38543=CARTESIAN_POINT('Origin',(-87.5169098586485,198.070258151108,-27.7604000705301));
#38544=CARTESIAN_POINT('',(-87.5337546731164,197.054016306002,-27.2778495906924));
#38545=CARTESIAN_POINT('',(-87.5189088165827,197.068864810861,-27.7030547144369));
#38546=CARTESIAN_POINT('',(-87.5337537391015,178.086500004305,-27.2778495761319));
#38547=CARTESIAN_POINT('',(-87.5337537391015,186.570258151344,-27.2778495761319));
#38548=CARTESIAN_POINT('',(-87.5284635251715,178.081206422823,-27.4294385515228));
#38549=CARTESIAN_POINT('Origin',(-94.808,180.426510206204,-24.8805613784808));
#38550=CARTESIAN_POINT('',(-92.9575857279131,182.255310206186,-24.880553427095));
#38551=CARTESIAN_POINT('',(-92.9575859025398,178.59771020622,-24.8805535972156));
#38552=CARTESIAN_POINT('Ctrl Pts',(-92.9575857279131,182.255310206186,-24.880553427095));
#38553=CARTESIAN_POINT('Ctrl Pts',(-92.9551326163182,182.255309918456,-24.818753566395));
#38554=CARTESIAN_POINT('Ctrl Pts',(-92.9527108102897,182.251958212185,-24.757742338559));
#38555=CARTESIAN_POINT('Ctrl Pts',(-92.9503300760706,182.245624177642,-24.6977657857155));
#38556=CARTESIAN_POINT('Ctrl Pts',(-92.94789424708,182.239143561349,-24.6364012600143));
#38557=CARTESIAN_POINT('Ctrl Pts',(-92.9455014068964,182.229540932402,-24.5761197020255));
#38558=CARTESIAN_POINT('Ctrl Pts',(-92.9431603979616,182.21717561871,-24.5171438815075));
#38559=CARTESIAN_POINT('Ctrl Pts',(-92.9407333999615,182.204356106936,-24.4560017831902));
#38560=CARTESIAN_POINT('Ctrl Pts',(-92.9383621075336,182.188567244879,-24.3962630246471));
#38561=CARTESIAN_POINT('Ctrl Pts',(-92.9360547219128,182.170171359231,-24.3381342228446));
#38562=CARTESIAN_POINT('Ctrl Pts',(-92.9336917481471,182.151332290983,-24.2786050169538));
#38563=CARTESIAN_POINT('Ctrl Pts',(-92.9313957900617,182.129759003387,-24.2207640873331));
#38564=CARTESIAN_POINT('Ctrl Pts',(-92.9291740427021,182.105801942221,-24.1647927031248));
#38565=CARTESIAN_POINT('Ctrl Pts',(-92.9268963574417,182.081241703692,-24.107412103));
#38566=CARTESIAN_POINT('Ctrl Pts',(-92.9246966589713,182.054176074832,-24.0519961763611));
#38567=CARTESIAN_POINT('Ctrl Pts',(-92.9225811417327,182.024943519615,-23.9987009853038));
#38568=CARTESIAN_POINT('Ctrl Pts',(-92.9203763410283,181.994477231202,-23.9431565195637));
#38569=CARTESIAN_POINT('Ctrl Pts',(-92.9182629721713,181.961657276075,-23.8899154505329));
#38570=CARTESIAN_POINT('Ctrl Pts',(-92.9162464700337,181.926825039769,-23.8391147060378));
#38571=CARTESIAN_POINT('Ctrl Pts',(-92.9141807362525,181.891142396112,-23.7870736930109));
#38572=CARTESIAN_POINT('Ctrl Pts',(-92.9122166464205,181.853347909047,-23.7375933553642));
#38573=CARTESIAN_POINT('Ctrl Pts',(-92.9103585473042,181.813766443369,-23.6907832096303));
#38574=CARTESIAN_POINT('Ctrl Pts',(-92.9084229299415,181.772533674064,-23.6420201861526));
#38575=CARTESIAN_POINT('Ctrl Pts',(-92.9066023235962,181.729361711065,-23.5961546003118));
#38576=CARTESIAN_POINT('Ctrl Pts',(-92.9049001749048,181.684573297537,-23.5532732935768));
#38577=CARTESIAN_POINT('Ctrl Pts',(-92.9035388495177,181.648752922566,-23.5189781630855));
#38578=CARTESIAN_POINT('Ctrl Pts',(-92.9022532613169,181.611897690144,-23.486591063831));
#38579=CARTESIAN_POINT('Ctrl Pts',(-92.9010445987463,181.574153756005,-23.4561419419068));
#38580=CARTESIAN_POINT('Ctrl Pts',(-92.9009553990742,181.571368241976,-23.4538947872788));
#38581=CARTESIAN_POINT('Ctrl Pts',(-92.9008666475062,181.568578796267,-23.4516589214697));
#38582=CARTESIAN_POINT('Ctrl Pts',(-92.9007783440932,181.565785499579,-23.4494343457655));
#38583=CARTESIAN_POINT('Ctrl Pts',(-92.8993924148422,181.521944480825,-23.4145194491126));
#38584=CARTESIAN_POINT('Ctrl Pts',(-92.8981169171532,181.4771590967,-23.3823865895462));
#38585=CARTESIAN_POINT('Ctrl Pts',(-92.896945315589,181.431848631095,-23.3528711236583));
#38586=CARTESIAN_POINT('Ctrl Pts',(-92.8957551699618,181.38582099324,-23.3228884881489));
#38587=CARTESIAN_POINT('Ctrl Pts',(-92.8946722327971,181.33925150145,-23.2956066920824));
#38588=CARTESIAN_POINT('Ctrl Pts',(-92.8936892345558,181.2925268388,-23.270842598258));
#38589=CARTESIAN_POINT('Ctrl Pts',(-92.8926956134348,181.245297240899,-23.2458108885057));
#38590=CARTESIAN_POINT('Ctrl Pts',(-92.891804099413,181.197909009382,-23.2233515025623));
#38591=CARTESIAN_POINT('Ctrl Pts',(-92.8910068071573,181.150708844175,-23.2032657898984));
#38592=CARTESIAN_POINT('Ctrl Pts',(-92.8901957297823,181.102692591885,-23.1828327968685));
#38593=CARTESIAN_POINT('Ctrl Pts',(-92.8894821567205,181.054870897544,-23.1648561723836));
#38594=CARTESIAN_POINT('Ctrl Pts',(-92.8888574528857,181.007555683015,-23.1491183778224));
#38595=CARTESIAN_POINT('Ctrl Pts',(-92.8887695704755,181.00089944871,-23.1469044081914));
#38596=CARTESIAN_POINT('Ctrl Pts',(-92.8886834463526,180.994253154568,-23.1447347340563));
#38597=CARTESIAN_POINT('Ctrl Pts',(-92.8885990560286,180.987617588043,-23.142608738492));
#38598=CARTESIAN_POINT('Ctrl Pts',(-92.8881118961907,180.949312467734,-23.1303360085663));
#38599=CARTESIAN_POINT('Ctrl Pts',(-92.8876802793958,180.911392746837,-23.1195233717708));
#38600=CARTESIAN_POINT('Ctrl Pts',(-92.8872990391088,180.873812090896,-23.1100106070009));
#38601=CARTESIAN_POINT('Ctrl Pts',(-92.8869022825413,180.83470192189,-23.1001106776742));
#38602=CARTESIAN_POINT('Ctrl Pts',(-92.8865600786223,180.795958471421,-23.091618384782));
#38603=CARTESIAN_POINT('Ctrl Pts',(-92.8862684922058,180.757498201523,-23.0844007785313));
#38604=CARTESIAN_POINT('Ctrl Pts',(-92.8859725457875,180.71846284706,-23.0770752496384));
#38605=CARTESIAN_POINT('Ctrl Pts',(-92.8857287397431,180.679718592264,-23.071062759635));
#38606=CARTESIAN_POINT('Ctrl Pts',(-92.8855349315919,180.641155307181,-23.0662740199545));
#38607=CARTESIAN_POINT('Ctrl Pts',(-92.885339494169,180.602267835174,-23.0614450231543));
#38608=CARTESIAN_POINT('Ctrl Pts',(-92.8851948959027,180.563563792211,-23.0578603676132));
#38609=CARTESIAN_POINT('Ctrl Pts',(-92.8851009646728,180.524916438734,-23.0554795109315));
#38610=CARTESIAN_POINT('Ctrl Pts',(-92.8850212045305,180.492099681029,-23.0534578460612));
#38611=CARTESIAN_POINT('Ctrl Pts',(-92.8849780093217,180.459323379108,-23.0523049756219));
#38612=CARTESIAN_POINT('Ctrl Pts',(-92.8849724378514,180.426506928231,-23.0520253912142));
#38613=CARTESIAN_POINT('Ctrl Pts',(-92.8849658278726,180.387573571197,-23.051693692957));
#38614=CARTESIAN_POINT('Ctrl Pts',(-92.8850066027529,180.348640919235,-23.0525907284604));
#38615=CARTESIAN_POINT('Ctrl Pts',(-92.8850968272771,180.30959710561,-23.0547610899659));
#38616=CARTESIAN_POINT('Ctrl Pts',(-92.8851854401547,180.271250716878,-23.0568926831237));
#38617=CARTESIAN_POINT('Ctrl Pts',(-92.8853217496408,180.232796604948,-23.0602524634088));
#38618=CARTESIAN_POINT('Ctrl Pts',(-92.8855096444279,180.194137297697,-23.0649313749351));
#38619=CARTESIAN_POINT('Ctrl Pts',(-92.8856909399107,180.156835795715,-23.0694459521478));
#38620=CARTESIAN_POINT('Ctrl Pts',(-92.8859202618412,180.119342850637,-23.075188654133));
#38621=CARTESIAN_POINT('Ctrl Pts',(-92.8862029188196,180.081585367425,-23.0822869155392));
#38622=CARTESIAN_POINT('Ctrl Pts',(-92.8863614039003,180.060414838375,-23.0862668934541));
#38623=CARTESIAN_POINT('Ctrl Pts',(-92.8865366892955,180.03916143709,-23.0906738596023));
#38624=CARTESIAN_POINT('Ctrl Pts',(-92.8867299752364,180.017815134128,-23.0955369399788));
#38625=CARTESIAN_POINT('Ctrl Pts',(-92.8870838507198,179.978733485239,-23.1044404583136));
#38626=CARTESIAN_POINT('Ctrl Pts',(-92.8874979803581,179.939338669944,-23.114870764001));
#38627=CARTESIAN_POINT('Ctrl Pts',(-92.8879781288721,179.89957227826,-23.1269662643156));
#38628=CARTESIAN_POINT('Ctrl Pts',(-92.8881201731626,179.887808024643,-23.1305445254376));
#38629=CARTESIAN_POINT('Ctrl Pts',(-92.8882680062799,179.876011455254,-23.1342687977943));
#38630=CARTESIAN_POINT('Ctrl Pts',(-92.8884218048971,179.864181609463,-23.1381433554772));
#38631=CARTESIAN_POINT('Ctrl Pts',(-92.8890694363251,179.814367247944,-23.1544587513456));
#38632=CARTESIAN_POINT('Ctrl Pts',(-92.8898214091764,179.764079592512,-23.1734027590353));
#38633=CARTESIAN_POINT('Ctrl Pts',(-92.890684293494,179.713626495233,-23.1951408937561));
#38634=CARTESIAN_POINT('Ctrl Pts',(-92.8915063260442,179.665562012687,-23.2158498740408));
#38635=CARTESIAN_POINT('Ctrl Pts',(-92.8924290154286,179.617347567442,-23.2390946424713));
#38636=CARTESIAN_POINT('Ctrl Pts',(-92.893456876762,179.569290123932,-23.2649889456644));
#38637=CARTESIAN_POINT('Ctrl Pts',(-92.8944720303504,179.521826828403,-23.2905631101472));
#38638=CARTESIAN_POINT('Ctrl Pts',(-92.8955897757307,179.474516638308,-23.3187218090186));
#38639=CARTESIAN_POINT('Ctrl Pts',(-92.8968132667274,179.427695345441,-23.3495444947172));
#38640=CARTESIAN_POINT('Ctrl Pts',(-92.8976769756757,179.394642409431,-23.3713034038733));
#38641=CARTESIAN_POINT('Ctrl Pts',(-92.8985933581205,179.361833943853,-23.394389285299));
#38642=CARTESIAN_POINT('Ctrl Pts',(-92.8995631404068,179.329400497687,-23.4188204373775));
#38643=CARTESIAN_POINT('Ctrl Pts',(-92.9000041069985,179.314652789449,-23.4299294481475));
#38644=CARTESIAN_POINT('Ctrl Pts',(-92.9004561099875,179.299982762195,-23.4413164923537));
#38645=CARTESIAN_POINT('Ctrl Pts',(-92.900919194934,179.28540340966,-23.4529827177676));
#38646=CARTESIAN_POINT('Ctrl Pts',(-92.901384832696,179.270743686565,-23.464713254752));
#38647=CARTESIAN_POINT('Ctrl Pts',(-92.9018614957617,179.256181391648,-23.4767215456984));
#38648=CARTESIAN_POINT('Ctrl Pts',(-92.9023490153766,179.241734807884,-23.4890033392733));
#38649=CARTESIAN_POINT('Ctrl Pts',(-92.903888782887,179.196107145662,-23.5277937922908));
#38650=CARTESIAN_POINT('Ctrl Pts',(-92.9055375457062,179.151609975692,-23.5693300997139));
#38651=CARTESIAN_POINT('Ctrl Pts',(-92.9072957364966,179.108652284428,-23.6136231613531));
#38652=CARTESIAN_POINT('Ctrl Pts',(-92.9089512915325,179.068202281794,-23.6553305810784));
#38653=CARTESIAN_POINT('Ctrl Pts',(-92.9107038703198,179.029117458878,-23.6994822628399));
#38654=CARTESIAN_POINT('Ctrl Pts',(-92.9125529944068,178.991784416874,-23.7460661532879));
#38655=CARTESIAN_POINT('Ctrl Pts',(-92.9143710928459,178.955077769728,-23.7918684329205));
#38656=CARTESIAN_POINT('Ctrl Pts',(-92.9162825284011,178.920064487347,-23.840022099363));
#38657=CARTESIAN_POINT('Ctrl Pts',(-92.9182859777037,178.887157017583,-23.8904938137754));
#38658=CARTESIAN_POINT('Ctrl Pts',(-92.920243811112,178.854998807442,-23.9398163539147));
#38659=CARTESIAN_POINT('Ctrl Pts',(-92.922289519093,178.824851540168,-23.991352666238));
#38660=CARTESIAN_POINT('Ctrl Pts',(-92.9244209759124,178.797144785926,-24.0450491983762));
#38661=CARTESIAN_POINT('Ctrl Pts',(-92.9249576543254,178.790168516567,-24.0585694205053));
#38662=CARTESIAN_POINT('Ctrl Pts',(-92.9254997644054,178.783347199197,-24.0722264794069));
#38663=CARTESIAN_POINT('Ctrl Pts',(-92.926047262652,178.776688160015,-24.0860192792087));
#38664=CARTESIAN_POINT('Ctrl Pts',(-92.9282325790087,178.750108883579,-24.1410726628454));
#38665=CARTESIAN_POINT('Ctrl Pts',(-92.9305038969563,178.726114091433,-24.1982926337407));
#38666=CARTESIAN_POINT('Ctrl Pts',(-92.9328518629974,178.704953706722,-24.2574435547644));
#38667=CARTESIAN_POINT('Ctrl Pts',(-92.9351320937961,178.684403766865,-24.3148880618497));
#38668=CARTESIAN_POINT('Ctrl Pts',(-92.9374846167787,178.666527084865,-24.3741537832064));
#38669=CARTESIAN_POINT('Ctrl Pts',(-92.9398989830549,178.651565306332,-24.434977486115));
#38670=CARTESIAN_POINT('Ctrl Pts',(-92.9422746360258,178.636843433362,-24.4948259076007));
#38671=CARTESIAN_POINT('Ctrl Pts',(-92.9447101712343,178.624943735779,-24.5561829069117));
#38672=CARTESIAN_POINT('Ctrl Pts',(-92.9471937138522,178.616108761536,-24.6187493285187));
#38673=CARTESIAN_POINT('Ctrl Pts',(-92.9496215105727,178.607472098191,-24.6799113766747));
#38674=CARTESIAN_POINT('Ctrl Pts',(-92.9520951874022,178.601764134506,-24.7422292553056));
#38675=CARTESIAN_POINT('Ctrl Pts',(-92.954601731516,178.59922320472,-24.8053751400068));
#38676=CARTESIAN_POINT('Ctrl Pts',(-92.9555916468379,178.598219709384,-24.8303134917554));
#38677=CARTESIAN_POINT('Ctrl Pts',(-92.9565866668116,178.597710311177,-24.8553804419787));
#38678=CARTESIAN_POINT('Ctrl Pts',(-92.9575859025398,178.59771020622,-24.8805535972156));
#38679=CARTESIAN_POINT('',(-93.8818615348307,178.597710206373,-24.8805613784875));
#38680=CARTESIAN_POINT('',(-94.808,178.597710206204,-24.8805613784806));
#38681=CARTESIAN_POINT('',(-93.8818615348307,182.255310206035,-24.8805613784892));
#38682=CARTESIAN_POINT('Origin',(-93.8818615348307,180.426510206204,-24.8805613784808));
#38683=CARTESIAN_POINT('',(-94.808,182.255310206204,-24.8805613784807));
#38684=CARTESIAN_POINT('Origin',(-94.808,194.714010206204,-24.8805613784807));
#38685=CARTESIAN_POINT('',(-92.9575857279132,196.542810206186,-24.8805534270951));
#38686=CARTESIAN_POINT('',(-92.9575859025406,192.88521020622,-24.8805535972357));
#38687=CARTESIAN_POINT('Ctrl Pts',(-92.9575857279132,196.542810206186,-24.8805534270951));
#38688=CARTESIAN_POINT('Ctrl Pts',(-92.955132787875,196.542809918456,-24.8187578883283));
#38689=CARTESIAN_POINT('Ctrl Pts',(-92.9527111532797,196.539458445461,-24.7577509793169));
#38690=CARTESIAN_POINT('Ctrl Pts',(-92.950330587745,196.533124889503,-24.6977786760499));
#38691=CARTESIAN_POINT('Ctrl Pts',(-92.9478949228902,196.526644740384,-24.6364182853388));
#38692=CARTESIAN_POINT('Ctrl Pts',(-92.9455022442625,196.517042813715,-24.5761407973442));
#38693=CARTESIAN_POINT('Ctrl Pts',(-92.9431613918392,196.50467844672,-24.5171689197437));
#38694=CARTESIAN_POINT('Ctrl Pts',(-92.9407345401029,196.491859831923,-24.45603050618));
#38695=CARTESIAN_POINT('Ctrl Pts',(-92.9383633892506,196.476072090411,-24.3962953142852));
#38696=CARTESIAN_POINT('Ctrl Pts',(-92.936056138214,196.4576775587,-24.3381699029961));
#38697=CARTESIAN_POINT('Ctrl Pts',(-92.933693293083,196.438839803727,-24.2786439377394));
#38698=CARTESIAN_POINT('Ctrl Pts',(-92.9313974568199,196.417268052872,-24.2208060771313));
#38699=CARTESIAN_POINT('Ctrl Pts',(-92.9291758223641,196.393312758396,-24.1648375372533));
#38700=CARTESIAN_POINT('Ctrl Pts',(-92.9268982433585,196.368754228694,-24.107459613956));
#38701=CARTESIAN_POINT('Ctrl Pts',(-92.9246986424181,196.341690529416,-24.0520461443433));
#38702=CARTESIAN_POINT('Ctrl Pts',(-92.922583212099,196.312460127604,-23.998753143004));
#38703=CARTESIAN_POINT('Ctrl Pts',(-92.9203784823412,196.281995812082,-23.9432104645867));
#38704=CARTESIAN_POINT('Ctrl Pts',(-92.9182651745333,196.249178031036,-23.8899709335286));
#38705=CARTESIAN_POINT('Ctrl Pts',(-92.9162487219054,196.214348173924,-23.8391714362999));
#38706=CARTESIAN_POINT('Ctrl Pts',(-92.9141830296922,196.178667809492,-23.7871314704666));
#38707=CARTESIAN_POINT('Ctrl Pts',(-92.9122189702168,196.140875798138,-23.737651897567));
#38708=CARTESIAN_POINT('Ctrl Pts',(-92.9103608888975,196.10129700394,-23.6908422001681));
#38709=CARTESIAN_POINT('Ctrl Pts',(-92.9084252686757,196.060066561758,-23.6420791046448));
#38710=CARTESIAN_POINT('Ctrl Pts',(-92.9066046483823,196.016897095461,-23.5962131673921));
#38711=CARTESIAN_POINT('Ctrl Pts',(-92.9049024736622,195.972111348456,-23.5533312049027));
#38712=CARTESIAN_POINT('Ctrl Pts',(-92.9035404776551,195.936276009182,-23.5190191798207));
#38713=CARTESIAN_POINT('Ctrl Pts',(-92.9022542834624,195.899404934038,-23.4866168141379));
#38714=CARTESIAN_POINT('Ctrl Pts',(-92.9010450808018,195.86164448009,-23.4561540860465));
#38715=CARTESIAN_POINT('Ctrl Pts',(-92.9009557146422,195.858853792587,-23.4539027371963));
#38716=CARTESIAN_POINT('Ctrl Pts',(-92.9008667982339,195.856059158986,-23.451662718665));
#38717=CARTESIAN_POINT('Ctrl Pts',(-92.9007783316287,195.853260660442,-23.4494340317546));
#38718=CARTESIAN_POINT('Ctrl Pts',(-92.8993923325235,195.809416811506,-23.414517375308));
#38719=CARTESIAN_POINT('Ctrl Pts',(-92.8981167736683,195.764628570596,-23.3823829748157));
#38720=CARTESIAN_POINT('Ctrl Pts',(-92.8969451197669,195.7193152548,-23.3528661904274));
#38721=CARTESIAN_POINT('Ctrl Pts',(-92.8957549332696,195.673285197163,-23.3228825253001));
#38722=CARTESIAN_POINT('Ctrl Pts',(-92.8946719621295,195.62671330362,-23.2955998733146));
#38723=CARTESIAN_POINT('Ctrl Pts',(-92.8936889368877,195.579986281146,-23.270835099283));
#38724=CARTESIAN_POINT('Ctrl Pts',(-92.8926952937473,195.532754548554,-23.245802834806));
#38725=CARTESIAN_POINT('Ctrl Pts',(-92.8918037637478,195.485364226936,-23.2233430463482));
#38726=CARTESIAN_POINT('Ctrl Pts',(-92.8910064614856,195.438162036765,-23.2032570815936));
#38727=CARTESIAN_POINT('Ctrl Pts',(-92.8901953806247,195.390144120789,-23.1828240007474));
#38728=CARTESIAN_POINT('Ctrl Pts',(-92.889481808646,195.342320826991,-23.1648474035496));
#38729=CARTESIAN_POINT('Ctrl Pts',(-92.8888571103289,195.295004092128,-23.1491097479903));
#38730=CARTESIAN_POINT('Ctrl Pts',(-92.888769449779,195.288364389594,-23.1469013675558));
#38731=CARTESIAN_POINT('Ctrl Pts',(-92.8886835387678,195.281734578826,-23.1447370622171));
#38732=CARTESIAN_POINT('Ctrl Pts',(-92.8885993529905,195.275115441417,-23.1426162196773));
#38733=CARTESIAN_POINT('Ctrl Pts',(-92.8881121626808,195.236809925813,-23.1303427220931));
#38734=CARTESIAN_POINT('Ctrl Pts',(-92.8876805196075,195.198889786347,-23.1195293596026));
#38735=CARTESIAN_POINT('Ctrl Pts',(-92.8872992560126,195.161308684875,-23.1100159112042));
#38736=CARTESIAN_POINT('Ctrl Pts',(-92.8869024766831,195.122198199521,-23.100115307718));
#38737=CARTESIAN_POINT('Ctrl Pts',(-92.886560252809,195.083454400737,-23.0916223756327));
#38738=CARTESIAN_POINT('Ctrl Pts',(-92.8862686479495,195.044993748692,-23.0844041676868));
#38739=CARTESIAN_POINT('Ctrl Pts',(-92.8859726834223,195.005958086803,-23.0770780431975));
#38740=CARTESIAN_POINT('Ctrl Pts',(-92.8857288606119,194.967213488549,-23.0710649908124));
#38741=CARTESIAN_POINT('Ctrl Pts',(-92.885535035719,194.928649824126,-23.066275725673));
#38742=CARTESIAN_POINT('Ctrl Pts',(-92.8853395819802,194.889762082316,-23.061446212996));
#38743=CARTESIAN_POINT('Ctrl Pts',(-92.8851949671282,194.851057732018,-23.0578610719152));
#38744=CARTESIAN_POINT('Ctrl Pts',(-92.8851010177071,194.812410036119,-23.0554797645552));
#38745=CARTESIAN_POINT('Ctrl Pts',(-92.885021248075,194.779595438123,-23.0534578679865));
#38746=CARTESIAN_POINT('Ctrl Pts',(-92.8849780367717,194.746821264601,-23.052304661571));
#38747=CARTESIAN_POINT('Ctrl Pts',(-92.8849724415088,194.714006930876,-23.0520246377209));
#38748=CARTESIAN_POINT('Ctrl Pts',(-92.8849658028904,194.675073668609,-23.0516923974845));
#38749=CARTESIAN_POINT('Ctrl Pts',(-92.8850065509446,194.636141083702,-23.0525888985725));
#38750=CARTESIAN_POINT('Ctrl Pts',(-92.8850967501844,194.597097308795,-23.054758734486));
#38751=CARTESIAN_POINT('Ctrl Pts',(-92.885185338212,194.558750965582,-23.0568898110239));
#38752=CARTESIAN_POINT('Ctrl Pts',(-92.8853216243163,194.520296871909,-23.0602490827143));
#38753=CARTESIAN_POINT('Ctrl Pts',(-92.8855094969251,194.481637554804,-23.0649274946708));
#38754=CARTESIAN_POINT('Ctrl Pts',(-92.8856907707655,194.444336093331,-23.069441583807));
#38755=CARTESIAN_POINT('Ctrl Pts',(-92.8859200720456,194.406843163133,-23.0751838028294));
#38756=CARTESIAN_POINT('Ctrl Pts',(-92.8862027091021,194.369085668017,-23.0822815866673));
#38757=CARTESIAN_POINT('Ctrl Pts',(-92.8863612357698,194.34790808447,-23.0862626216848));
#38758=CARTESIAN_POINT('Ctrl Pts',(-92.8865365741577,194.326647564925,-23.0906709306915));
#38759=CARTESIAN_POINT('Ctrl Pts',(-92.8867299256813,194.305294069963,-23.0955356696257));
#38760=CARTESIAN_POINT('Ctrl Pts',(-92.8870838026612,194.26621234893,-23.1044392411613));
#38761=CARTESIAN_POINT('Ctrl Pts',(-92.887497935594,194.226817423388,-23.1148696344881));
#38762=CARTESIAN_POINT('Ctrl Pts',(-92.8879780891903,194.187050894647,-23.12696526415));
#38763=CARTESIAN_POINT('Ctrl Pts',(-92.8881200572693,194.175293036877,-23.1305416058048));
#38764=CARTESIAN_POINT('Ctrl Pts',(-92.8882678079997,194.163502896377,-23.1342638026385));
#38765=CARTESIAN_POINT('Ctrl Pts',(-92.8884215177609,194.151679514335,-23.1381361218229));
#38766=CARTESIAN_POINT('Ctrl Pts',(-92.8890691346655,194.101864707386,-23.1544511518138));
#38767=CARTESIAN_POINT('Ctrl Pts',(-92.8898210957473,194.051576570791,-23.1733948630017));
#38768=CARTESIAN_POINT('Ctrl Pts',(-92.8906839713823,194.001122973583,-23.1951327789859));
#38769=CARTESIAN_POINT('Ctrl Pts',(-92.8915059818373,193.953058823063,-23.2158412026399));
#38770=CARTESIAN_POINT('Ctrl Pts',(-92.8924286485388,193.904844697998,-23.2390853996329));
#38771=CARTESIAN_POINT('Ctrl Pts',(-92.8934564865911,193.856787564602,-23.2649791163187));
#38772=CARTESIAN_POINT('Ctrl Pts',(-92.8944716184402,193.809324516725,-23.2905527331353));
#38773=CARTESIAN_POINT('Ctrl Pts',(-92.8955893417509,193.762014564849,-23.3187108760215));
#38774=CARTESIAN_POINT('Ctrl Pts',(-92.8968128103526,193.715193503747,-23.3495329975373));
#38775=CARTESIAN_POINT('Ctrl Pts',(-92.8976764254324,193.682143718604,-23.371289541917));
#38776=CARTESIAN_POINT('Ctrl Pts',(-92.8985927043207,193.649338356652,-23.3943728145072));
#38777=CARTESIAN_POINT('Ctrl Pts',(-92.8995623731836,193.616907932049,-23.4188011091772));
#38778=CARTESIAN_POINT('Ctrl Pts',(-92.9000029654056,193.602172393576,-23.4299006886721));
#38779=CARTESIAN_POINT('Ctrl Pts',(-92.900454575834,193.587514405448,-23.4412778433315));
#38780=CARTESIAN_POINT('Ctrl Pts',(-92.900917249926,193.572946929186,-23.45293371833));
#38781=CARTESIAN_POINT('Ctrl Pts',(-92.9013832988285,193.558273195686,-23.4646746129353));
#38782=CARTESIAN_POINT('Ctrl Pts',(-92.9018603949382,193.54369702906,-23.4766938133029));
#38783=CARTESIAN_POINT('Ctrl Pts',(-92.9023483677043,193.529236806479,-23.4889870228483));
#38784=CARTESIAN_POINT('Ctrl Pts',(-92.9038881594537,193.483607761229,-23.5277780865034));
#38785=CARTESIAN_POINT('Ctrl Pts',(-92.9055369533197,193.439109284544,-23.5693151760697));
#38786=CARTESIAN_POINT('Ctrl Pts',(-92.9072951817001,193.396150408782,-23.6136091846931));
#38787=CARTESIAN_POINT('Ctrl Pts',(-92.9089507426575,193.355700010941,-23.6553167535958));
#38788=CARTESIAN_POINT('Ctrl Pts',(-92.910703329709,193.316614852753,-23.6994686435501));
#38789=CARTESIAN_POINT('Ctrl Pts',(-92.9125524640816,193.279281555552,-23.7460527931183));
#38790=CARTESIAN_POINT('Ctrl Pts',(-92.9143705771858,193.242574565589,-23.7918554421982));
#38791=CARTESIAN_POINT('Ctrl Pts',(-92.9162820298268,193.2075610263,-23.8400095390754));
#38792=CARTESIAN_POINT('Ctrl Pts',(-92.9182854982665,193.174653406962,-23.8904817355955));
#38793=CARTESIAN_POINT('Ctrl Pts',(-92.9202433564911,193.142494950209,-23.9398049009177));
#38794=CARTESIAN_POINT('Ctrl Pts',(-92.9222890917954,193.112347551397,-23.9913419015821));
#38795=CARTESIAN_POINT('Ctrl Pts',(-92.9244205780356,193.084640803849,-24.0450391749029));
#38796=CARTESIAN_POINT('Ctrl Pts',(-92.9249573692083,193.077663166731,-24.0585622377175));
#38797=CARTESIAN_POINT('Ctrl Pts',(-92.9254995943134,193.070840551199,-24.072222194381));
#38798=CARTESIAN_POINT('Ctrl Pts',(-92.9260472098179,193.064180288149,-24.0860179481902));
#38799=CARTESIAN_POINT('Ctrl Pts',(-92.9282325670734,193.03760132159,-24.1410723621666));
#38800=CARTESIAN_POINT('Ctrl Pts',(-92.9305039279392,193.013607013321,-24.198293414274));
#38801=CARTESIAN_POINT('Ctrl Pts',(-92.9328519374216,192.992447223626,-24.2574454296876));
#38802=CARTESIAN_POINT('Ctrl Pts',(-92.9351322196423,192.971897778406,-24.3148912322183));
#38803=CARTESIAN_POINT('Ctrl Pts',(-92.9374847951251,192.954021717515,-24.3741582761822));
#38804=CARTESIAN_POINT('Ctrl Pts',(-92.9398992133592,192.939060619803,-24.4349832880358));
#38805=CARTESIAN_POINT('Ctrl Pts',(-92.9422749224509,192.924339385779,-24.4948331233395));
#38806=CARTESIAN_POINT('Ctrl Pts',(-92.9447105135061,192.912440396853,-24.5561915295629));
#38807=CARTESIAN_POINT('Ctrl Pts',(-92.947194109954,192.903606126815,-24.6187593072785));
#38808=CARTESIAN_POINT('Ctrl Pts',(-92.9496219674768,192.894970122771,-24.6799228871901));
#38809=CARTESIAN_POINT('Ctrl Pts',(-92.9520957034901,192.889262833878,-24.7422422568027));
#38810=CARTESIAN_POINT('Ctrl Pts',(-92.9546023032973,192.886722515601,-24.8053895445564));
#38811=CARTESIAN_POINT('Ctrl Pts',(-92.9555920305886,192.885719474621,-24.8303231593605));
#38812=CARTESIAN_POINT('Ctrl Pts',(-92.9565868598185,192.885210311149,-24.8553853042891));
#38813=CARTESIAN_POINT('Ctrl Pts',(-92.9575859025406,192.88521020622,-24.8805535972357));
#38814=CARTESIAN_POINT('',(-93.8818615348307,192.885210206373,-24.8805613784874));
#38815=CARTESIAN_POINT('',(-94.808,192.885210206204,-24.8805613784808));
#38816=CARTESIAN_POINT('',(-93.8818615348308,196.542810206035,-24.8805613784896));
#38817=CARTESIAN_POINT('Origin',(-93.8818615348307,194.714010206204,-24.8805613784807));
#38818=CARTESIAN_POINT('',(-94.808,196.542810206204,-24.8805613784807));
#38819=CARTESIAN_POINT('Origin',(-92.8893136080285,180.426510206204,-8.65254622216299));
#38820=CARTESIAN_POINT('',(-91.9216452350245,177.198409591815,7.16869182524585));
#38821=CARTESIAN_POINT('',(-93.3906789656099,178.247079476852,-16.8497973593412));
#38822=CARTESIAN_POINT('',(-91.892397862476,176.698885481024,7.64688213156319));
#38823=CARTESIAN_POINT('Origin',(-91.9229791730348,176.698885481024,7.14688213156319));
#38824=CARTESIAN_POINT('',(-91.892397862476,184.154134931383,7.64688213156319));
#38825=CARTESIAN_POINT('',(-91.8923978629596,177.748384178774,7.64688213156318));
#38826=CARTESIAN_POINT('',(-91.9216452350245,183.654610820592,7.16869182524586));
#38827=CARTESIAN_POINT('Origin',(-91.9229791730348,184.154134931383,7.14688213156319));
#38828=CARTESIAN_POINT('',(-92.39964739319,183.313388929076,-0.646574378023938));
#38829=CARTESIAN_POINT('Origin',(-94.808,178.597710206204,-24.8805613784807));
#38830=CARTESIAN_POINT('',(-94.558,178.597710206204,-24.8805613784807));
#38831=CARTESIAN_POINT('',(-94.5579999925446,177.222354076153,6.62025112963106));
#38832=CARTESIAN_POINT('',(-94.558,178.328245089667,-18.7087955258429));
#38833=CARTESIAN_POINT('',(-94.3759904380123,177.204351725777,7.03234044629313));
#38834=CARTESIAN_POINT('Ctrl Pts',(-94.5579999865803,177.222352172657,6.62025104652265));
#38835=CARTESIAN_POINT('Ctrl Pts',(-94.557999986084,177.221890419739,6.63082531019779));
#38836=CARTESIAN_POINT('Ctrl Pts',(-94.5579973672419,177.221428167965,6.64140359508284));
#38837=CARTESIAN_POINT('Ctrl Pts',(-94.5578610789845,177.220963515956,6.65203511406644));
#38838=CARTESIAN_POINT('Ctrl Pts',(-94.5577158675293,177.220468441797,6.66336271024638));
#38839=CARTESIAN_POINT('Ctrl Pts',(-94.5574189478631,177.21997066717,6.67475027484279));
#38840=CARTESIAN_POINT('Ctrl Pts',(-94.5568472968271,177.219470087153,6.68620603711366));
#38841=CARTESIAN_POINT('Ctrl Pts',(-94.5562223841985,177.218922867339,6.69872915009972));
#38842=CARTESIAN_POINT('Ctrl Pts',(-94.5552691832597,177.218372345283,6.71133298010671));
#38843=CARTESIAN_POINT('Ctrl Pts',(-94.5538679184996,177.217820263567,6.72397842201926));
#38844=CARTESIAN_POINT('Ctrl Pts',(-94.5522398042237,177.21717880583,6.73867102336708));
#38845=CARTESIAN_POINT('Ctrl Pts',(-94.5500067138805,177.216535299559,6.75341792912642));
#38846=CARTESIAN_POINT('Ctrl Pts',(-94.5470353831768,177.215894024983,6.76811367830386));
#38847=CARTESIAN_POINT('Ctrl Pts',(-94.5442274030407,177.215288004836,6.78200152044965));
#38848=CARTESIAN_POINT('Ctrl Pts',(-94.5407618160496,177.214684089688,6.79584080732384));
#38849=CARTESIAN_POINT('Ctrl Pts',(-94.5365568809232,177.214085837475,6.80954512792085));
#38850=CARTESIAN_POINT('Ctrl Pts',(-94.5363259570355,177.21405298305,6.81029773287086));
#38851=CARTESIAN_POINT('Ctrl Pts',(-94.5360928134621,177.214020145318,6.81104993942142));
#38852=CARTESIAN_POINT('Ctrl Pts',(-94.5358574403539,177.213987324729,6.81180173631339));
#38853=CARTESIAN_POINT('Ctrl Pts',(-94.5330284766919,177.213592852078,6.82083762875281));
#38854=CARTESIAN_POINT('Ctrl Pts',(-94.5298821575842,177.213200986373,6.82981100160328));
#38855=CARTESIAN_POINT('Ctrl Pts',(-94.5263850639094,177.212812098706,6.83871300916545));
#38856=CARTESIAN_POINT('Ctrl Pts',(-94.5248996987512,177.212646921492,6.84249407227123));
#38857=CARTESIAN_POINT('Ctrl Pts',(-94.5233513730752,177.212482291726,6.84626204994229));
#38858=CARTESIAN_POINT('Ctrl Pts',(-94.5217420047854,177.21231826498,6.85001560903433));
#38859=CARTESIAN_POINT('Ctrl Pts',(-94.5168914853209,177.211823900247,6.86132856428014));
#38860=CARTESIAN_POINT('Ctrl Pts',(-94.5114631901263,177.211334743442,6.87251890622655));
#38861=CARTESIAN_POINT('Ctrl Pts',(-94.5054309076914,177.210851225298,6.88358156269192));
#38862=CARTESIAN_POINT('Ctrl Pts',(-94.4990569663448,177.210340321452,6.89527079047742));
#38863=CARTESIAN_POINT('Ctrl Pts',(-94.492009171951,177.209835726347,6.90681712162104));
#38864=CARTESIAN_POINT('Ctrl Pts',(-94.4843074734434,177.209339382201,6.9181769601494));
#38865=CARTESIAN_POINT('Ctrl Pts',(-94.4751356297708,177.208748292988,6.93170523096204));
#38866=CARTESIAN_POINT('Ctrl Pts',(-94.4650371084629,177.208168932798,6.94496810380119));
#38867=CARTESIAN_POINT('Ctrl Pts',(-94.4541073241094,177.207606231827,6.95784991169435));
#38868=CARTESIAN_POINT('Ctrl Pts',(-94.4424196130497,177.207004510315,6.97162500951067));
#38869=CARTESIAN_POINT('Ctrl Pts',(-94.4297848517044,177.206421966544,6.98496115141062));
#38870=CARTESIAN_POINT('Ctrl Pts',(-94.4163490109902,177.205865095322,6.99770735470963));
#38871=CARTESIAN_POINT('Ctrl Pts',(-94.4047328340022,177.205383643151,7.00872729433196));
#38872=CARTESIAN_POINT('Ctrl Pts',(-94.3925199632188,177.204921455362,7.01930471133892));
#38873=CARTESIAN_POINT('Ctrl Pts',(-94.3797872024384,177.204481677053,7.02936714030711));
#38874=CARTESIAN_POINT('Ctrl Pts',(-94.3785267205084,177.204438141121,7.03036327226192));
#38875=CARTESIAN_POINT('Ctrl Pts',(-94.3772611146294,177.20439482336,7.03135438989963));
#38876=CARTESIAN_POINT('Ctrl Pts',(-94.3759904380123,177.204351725777,7.03234044629313));
#38877=CARTESIAN_POINT('',(-93.8950711760378,177.198409591815,7.16869182524585));
#38878=CARTESIAN_POINT('Ctrl Pts',(-94.3759904837216,177.204362797887,7.03234098912531));
#38879=CARTESIAN_POINT('Ctrl Pts',(-94.3648559465767,177.203985544551,7.04098151108119));
#38880=CARTESIAN_POINT('Ctrl Pts',(-94.3533349408647,177.203625386286,7.04923047845779));
#38881=CARTESIAN_POINT('Ctrl Pts',(-94.3414448921252,177.203282878226,7.05707516187167));
#38882=CARTESIAN_POINT('Ctrl Pts',(-94.3309010188737,177.202979148473,7.06403168067367));
#38883=CARTESIAN_POINT('Ctrl Pts',(-94.3200599262706,177.20268913858,7.07067397260332));
#38884=CARTESIAN_POINT('Ctrl Pts',(-94.3089402148384,177.202412792555,7.07700335565323));
#38885=CARTESIAN_POINT('Ctrl Pts',(-94.2961612944249,177.202095212024,7.08427716691662));
#38886=CARTESIAN_POINT('Ctrl Pts',(-94.283015426372,177.20179569154,7.09113736750465));
#38887=CARTESIAN_POINT('Ctrl Pts',(-94.2696087764646,177.201514821535,7.09757036310825));
#38888=CARTESIAN_POINT('Ctrl Pts',(-94.2537048807339,177.201181634102,7.10520162759429));
#38889=CARTESIAN_POINT('Ctrl Pts',(-94.2374439469398,177.200874351392,7.11223954976063));
#38890=CARTESIAN_POINT('Ctrl Pts',(-94.2210342956259,177.20059624156,7.11860931216529));
#38891=CARTESIAN_POINT('Ctrl Pts',(-94.206929026785,177.200357186269,7.12408457848578));
#38892=CARTESIAN_POINT('Ctrl Pts',(-94.1927184028409,177.200139707852,7.12906565318088));
#38893=CARTESIAN_POINT('Ctrl Pts',(-94.1785233213521,177.199944378144,7.13353943900523));
#38894=CARTESIAN_POINT('Ctrl Pts',(-94.1667668404534,177.199782604506,7.13724466448283));
#38895=CARTESIAN_POINT('Ctrl Pts',(-94.15502193275,177.199635994018,7.14060259677932));
#38896=CARTESIAN_POINT('Ctrl Pts',(-94.1433167507761,177.199504202918,7.14362110911848));
#38897=CARTESIAN_POINT('Ctrl Pts',(-94.131994948559,177.199376728371,7.14654075614065));
#38898=CARTESIAN_POINT('Ctrl Pts',(-94.1207178231387,177.199262514856,7.14915666629713));
#38899=CARTESIAN_POINT('Ctrl Pts',(-94.1094505533892,177.199161085165,7.15147976807317));
#38900=CARTESIAN_POINT('Ctrl Pts',(-94.0989615204193,177.199066661282,7.15364241187803));
#38901=CARTESIAN_POINT('Ctrl Pts',(-94.0884717619929,177.198983245542,7.15555293698283));
#38902=CARTESIAN_POINT('Ctrl Pts',(-94.0779802539134,177.198909776576,7.15723566206445));
#38903=CARTESIAN_POINT('Ctrl Pts',(-94.0661607719734,177.198827008198,7.15913137987371));
#38904=CARTESIAN_POINT('Ctrl Pts',(-94.0543405727016,177.198756873509,7.16073775188389));
#38905=CARTESIAN_POINT('Ctrl Pts',(-94.0425915059544,177.198697898495,7.16208851031683));
#38906=CARTESIAN_POINT('Ctrl Pts',(-94.0291899189971,177.198630628574,7.16362925452968));
#38907=CARTESIAN_POINT('Ctrl Pts',(-94.0158867212958,177.19857769665,7.16484159203382));
#38908=CARTESIAN_POINT('Ctrl Pts',(-94.0028265659506,177.198537215071,7.16576877162445));
#38909=CARTESIAN_POINT('Ctrl Pts',(-93.9923566121288,177.198504762145,7.16651206504186));
#38910=CARTESIAN_POINT('Ctrl Pts',(-93.9820469441193,177.198480010574,7.16707896190707));
#38911=CARTESIAN_POINT('Ctrl Pts',(-93.97195188328,177.198461536923,7.16750206271842));
#38912=CARTESIAN_POINT('Ctrl Pts',(-93.9627882533814,177.198444767763,7.16788612570792));
#38913=CARTESIAN_POINT('Ctrl Pts',(-93.953802415088,177.198433172695,7.16815168158991));
#38914=CARTESIAN_POINT('Ctrl Pts',(-93.9449975498336,177.198425353844,7.16833076565158));
#38915=CARTESIAN_POINT('Ctrl Pts',(-93.9364063945783,177.19841772477,7.16850550301928));
#38916=CARTESIAN_POINT('Ctrl Pts',(-93.9279885549765,177.198413694209,7.16859783751084));
#38917=CARTESIAN_POINT('Ctrl Pts',(-93.9196948670253,177.198411659908,7.16864444371136));
#38918=CARTESIAN_POINT('Ctrl Pts',(-93.9114011790741,177.198409625606,7.16869104991187));
#38919=CARTESIAN_POINT('Ctrl Pts',(-93.9032328349033,177.198409591815,7.16869182524587));
#38920=CARTESIAN_POINT('Ctrl Pts',(-93.8950711760379,177.198409591815,7.16869182524587));
#38921=CARTESIAN_POINT('',(-94.808,177.198409591815,7.16869182524585));
#38922=CARTESIAN_POINT('',(-94.808,178.597710206204,-24.8805613784807));
#38923=CARTESIAN_POINT('Origin',(-94.808,183.675489059074,7.64688210449272));
#38924=CARTESIAN_POINT('',(-93.8950711760378,183.654610820592,7.16869182524586));
#38925=CARTESIAN_POINT('',(-94.808,183.654610820592,7.16869182524586));
#38926=CARTESIAN_POINT('',(-94.3763331414431,183.648624201027,7.03157569431005));
#38927=CARTESIAN_POINT('Ctrl Pts',(-93.8950711760378,183.654616015211,7.1686915751262));
#38928=CARTESIAN_POINT('Ctrl Pts',(-93.9032221369002,183.654616113967,7.16869157014976));
#38929=CARTESIAN_POINT('Ctrl Pts',(-93.9113774698934,183.654616318862,7.16869069654576));
#38930=CARTESIAN_POINT('Ctrl Pts',(-93.9196371174888,183.654614447017,7.16864156984443));
#38931=CARTESIAN_POINT('Ctrl Pts',(-93.9285313169385,183.654612431368,7.16858866895795));
#38932=CARTESIAN_POINT('Ctrl Pts',(-93.9375464308693,183.654608005701,7.16847979706536));
#38933=CARTESIAN_POINT('Ctrl Pts',(-93.946746388411,183.654599023777,7.16826800964538));
#38934=CARTESIAN_POINT('Ctrl Pts',(-93.9565794683263,183.654589423736,7.16804164744573));
#38935=CARTESIAN_POINT('Ctrl Pts',(-93.9666233076882,183.654574618133,7.16769775250219));
#38936=CARTESIAN_POINT('Ctrl Pts',(-93.9768924531102,183.654552652808,7.16719234470769));
#38937=CARTESIAN_POINT('Ctrl Pts',(-93.9882245300259,183.654528413912,7.16663462351807));
#38938=CARTESIAN_POINT('Ctrl Pts',(-93.9998303267182,183.654495460523,7.16588026306634));
#38939=CARTESIAN_POINT('Ctrl Pts',(-94.0116622513704,183.65445193824,7.16488542922625));
#38940=CARTESIAN_POINT('Ctrl Pts',(-94.02595200117,183.654399375149,7.1636839402813));
#38941=CARTESIAN_POINT('Ctrl Pts',(-94.0405699875689,183.654331406874,7.16213171017811));
#38942=CARTESIAN_POINT('Ctrl Pts',(-94.0553543221326,183.654245743997,7.1601729760295));
#38943=CARTESIAN_POINT('Ctrl Pts',(-94.0698123902182,183.654161971562,7.15825746799225));
#38944=CARTESIAN_POINT('Ctrl Pts',(-94.0844248516129,183.654061315008,7.15595400485338));
#38945=CARTESIAN_POINT('Ctrl Pts',(-94.0990269053128,183.65394203212,7.15322135832725));
#38946=CARTESIAN_POINT('Ctrl Pts',(-94.1112774514515,183.65384195849,7.15092877585652));
#38947=CARTESIAN_POINT('Ctrl Pts',(-94.1235191066454,183.653728789253,7.14833451813076));
#38948=CARTESIAN_POINT('Ctrl Pts',(-94.1356824096834,183.653601460896,7.14541433632844));
#38949=CARTESIAN_POINT('Ctrl Pts',(-94.1470157396559,183.653482820895,7.14269341555209));
#38950=CARTESIAN_POINT('Ctrl Pts',(-94.1582801045814,183.653352017141,7.13968972198884));
#38951=CARTESIAN_POINT('Ctrl Pts',(-94.1694618551811,183.653207868446,7.13637998237546));
#38952=CARTESIAN_POINT('Ctrl Pts',(-94.1821156028379,183.653044743613,7.13263453934273));
#38953=CARTESIAN_POINT('Ctrl Pts',(-94.1946683816892,183.652864428629,7.12849518256609));
#38954=CARTESIAN_POINT('Ctrl Pts',(-94.2071620619711,183.652665288743,7.12392729937094));
#38955=CARTESIAN_POINT('Ctrl Pts',(-94.2190526401612,183.652475761851,7.11957991965022));
#38956=CARTESIAN_POINT('Ctrl Pts',(-94.230890173798,183.652269200506,7.11484463999898));
#38957=CARTESIAN_POINT('Ctrl Pts',(-94.242660642105,183.652045625509,7.10972134508232));
#38958=CARTESIAN_POINT('Ctrl Pts',(-94.2556604571023,183.651798699598,7.10406295627774));
#38959=CARTESIAN_POINT('Ctrl Pts',(-94.2685778680008,183.651531041763,7.09793159495148));
#38960=CARTESIAN_POINT('Ctrl Pts',(-94.2813384943567,183.651244103547,7.09135822778069));
#38961=CARTESIAN_POINT('Ctrl Pts',(-94.2987094313957,183.650853496884,7.08240995642842));
#38962=CARTESIAN_POINT('Ctrl Pts',(-94.3157886731508,183.650427211074,7.07264319263517));
#38963=CARTESIAN_POINT('Ctrl Pts',(-94.3322972840822,183.649971010785,7.06218775098284));
#38964=CARTESIAN_POINT('Ctrl Pts',(-94.347541179114,183.649549759757,7.05253329515239));
#38965=CARTESIAN_POINT('Ctrl Pts',(-94.3622924640678,183.649103150861,7.0422949460923));
#38966=CARTESIAN_POINT('Ctrl Pts',(-94.3763314594344,183.648635465175,7.03157639170823));
#38967=CARTESIAN_POINT('',(-94.558,183.630665384506,6.62025117118526));
#38968=CARTESIAN_POINT('Ctrl Pts',(-94.3763331414431,183.648624201027,7.03157569431005));
#38969=CARTESIAN_POINT('Ctrl Pts',(-94.38706542131,183.648266444379,7.02338171991485));
#38970=CARTESIAN_POINT('Ctrl Pts',(-94.397381868589,183.647896418011,7.01490672375025));
#38971=CARTESIAN_POINT('Ctrl Pts',(-94.4072157276972,183.647515388587,7.00617969166428));
#38972=CARTESIAN_POINT('Ctrl Pts',(-94.4162290157777,183.647166153568,6.9981808731523));
#38973=CARTESIAN_POINT('Ctrl Pts',(-94.4248364098242,183.646807686978,6.98997059685355));
#38974=CARTESIAN_POINT('Ctrl Pts',(-94.4330226014926,183.646440095383,6.98155135989145));
#38975=CARTESIAN_POINT('Ctrl Pts',(-94.4424956061483,183.646014720918,6.97180867682594));
#38976=CARTESIAN_POINT('Ctrl Pts',(-94.4514057108898,183.645577031237,6.96178399588462));
#38977=CARTESIAN_POINT('Ctrl Pts',(-94.4597951538778,183.645125861255,6.95145052938879));
#38978=CARTESIAN_POINT('Ctrl Pts',(-94.4622148572477,183.644995733721,6.94847012607253));
#38979=CARTESIAN_POINT('Ctrl Pts',(-94.4645923543448,183.644864603917,6.94546676153265));
#38980=CARTESIAN_POINT('Ctrl Pts',(-94.4669275582872,183.644732417658,6.94243919942531));
#38981=CARTESIAN_POINT('Ctrl Pts',(-94.4718720399052,183.644452530956,6.93602874211352));
#38982=CARTESIAN_POINT('Ctrl Pts',(-94.4766269626506,183.644167905733,6.92950975167579));
#38983=CARTESIAN_POINT('Ctrl Pts',(-94.4811846009693,183.643878869533,6.92288973431619));
#38984=CARTESIAN_POINT('Ctrl Pts',(-94.4915365566043,183.643222369453,6.90785341040966));
#38985=CARTESIAN_POINT('Ctrl Pts',(-94.5008736391051,183.642542759369,6.89228778038054));
#38986=CARTESIAN_POINT('Ctrl Pts',(-94.5090845738862,183.641850975144,6.87644331667995));
#38987=CARTESIAN_POINT('Ctrl Pts',(-94.5133473271523,183.641491831448,6.86821757366907));
#38988=CARTESIAN_POINT('Ctrl Pts',(-94.5173064764022,183.641129455502,6.85991779994687));
#38989=CARTESIAN_POINT('Ctrl Pts',(-94.520949582015,183.640765363261,6.85157871662194));
#38990=CARTESIAN_POINT('Ctrl Pts',(-94.5228590604499,183.640574529846,6.84720791284403));
#38991=CARTESIAN_POINT('Ctrl Pts',(-94.5246847617838,183.640383276469,6.84282749097549));
#38992=CARTESIAN_POINT('Ctrl Pts',(-94.5264243030674,183.64019180852,6.83844215098579));
#38993=CARTESIAN_POINT('Ctrl Pts',(-94.5284891422175,183.639964535664,6.83323674322522));
#38994=CARTESIAN_POINT('Ctrl Pts',(-94.5304325783589,183.639736960273,6.8280244007022));
#38995=CARTESIAN_POINT('Ctrl Pts',(-94.5322593387499,183.639509181067,6.82280737043591));
#38996=CARTESIAN_POINT('Ctrl Pts',(-94.5356227552537,183.63908979583,6.81320181637168));
#38997=CARTESIAN_POINT('Ctrl Pts',(-94.5385761047036,183.638669599169,6.80357764737766));
#38998=CARTESIAN_POINT('Ctrl Pts',(-94.5411548206233,183.638247964612,6.79392062879681));
#38999=CARTESIAN_POINT('Ctrl Pts',(-94.5439760085057,183.637786684525,6.7833555783421));
#39000=CARTESIAN_POINT('Ctrl Pts',(-94.5463531523948,183.637323278892,6.77274192847573));
#39001=CARTESIAN_POINT('Ctrl Pts',(-94.5483472364927,183.636857630731,6.76207687909686));
#39002=CARTESIAN_POINT('Ctrl Pts',(-94.5503801831832,183.636382907579,6.75120397917144));
#39003=CARTESIAN_POINT('Ctrl Pts',(-94.5520212917934,183.635906034906,6.74028179794135));
#39004=CARTESIAN_POINT('Ctrl Pts',(-94.553317954445,183.635428663396,6.72934819279592));
#39005=CARTESIAN_POINT('Ctrl Pts',(-94.5536608087899,183.635302440206,6.72645720644301));
#39006=CARTESIAN_POINT('Ctrl Pts',(-94.5539796233934,183.635176181255,6.72356540075456));
#39007=CARTESIAN_POINT('Ctrl Pts',(-94.5542762186986,183.635049925273,6.72067366218138));
#39008=CARTESIAN_POINT('Ctrl Pts',(-94.5555340315116,183.63451449403,6.70841026567556));
#39009=CARTESIAN_POINT('Ctrl Pts',(-94.5563932536078,183.633979587586,6.69615883462494));
#39010=CARTESIAN_POINT('Ctrl Pts',(-94.5569578294004,183.633447975635,6.68398287050471));
#39011=CARTESIAN_POINT('Ctrl Pts',(-94.5574559484436,183.632978940228,6.67324015061254));
#39012=CARTESIAN_POINT('Ctrl Pts',(-94.5577244308734,183.63251255516,6.66255819945605));
#39013=CARTESIAN_POINT('Ctrl Pts',(-94.5578606119042,183.632049143662,6.65194438725252));
#39014=CARTESIAN_POINT('Ctrl Pts',(-94.5579779289367,183.631649924612,6.64280081606016));
#39015=CARTESIAN_POINT('Ctrl Pts',(-94.5579971671763,183.631252924205,6.63370804167395));
#39016=CARTESIAN_POINT('Ctrl Pts',(-94.5579996064839,183.630856560338,6.62462981750156));
#39017=CARTESIAN_POINT('Ctrl Pts',(-94.5579999987125,183.630792826989,6.62317008396791));
#39018=CARTESIAN_POINT('Ctrl Pts',(-94.558,183.63072910568,6.62171062601788));
#39019=CARTESIAN_POINT('Ctrl Pts',(-94.558,183.630665384506,6.62025117118527));
#39020=CARTESIAN_POINT('',(-94.558,182.255310206204,-24.8805613784808));
#39021=CARTESIAN_POINT('',(-94.558,183.248456808019,-2.13376445527578));
#39022=CARTESIAN_POINT('',(-94.808,182.255310206204,-24.8805613784808));
#39023=CARTESIAN_POINT('Origin',(-92.8893136080285,194.714010206204,-8.65254622216294));
#39024=CARTESIAN_POINT('',(-91.892397862476,190.986385481024,7.64688213156319));
#39025=CARTESIAN_POINT('',(-91.892397862476,198.441634931383,7.64688213156319));
#39026=CARTESIAN_POINT('',(-91.8923978629596,184.892134178774,7.64688213156318));
#39027=CARTESIAN_POINT('',(-91.9216452350245,197.942110820592,7.16869182524585));
#39028=CARTESIAN_POINT('Origin',(-91.9229791730348,198.441634931383,7.14688213156319));
#39029=CARTESIAN_POINT('',(-92.39964739319,197.600888929076,-0.646574378023914));
#39030=CARTESIAN_POINT('',(-91.9216452350245,191.485909591815,7.16869182524585));
#39031=CARTESIAN_POINT('',(-93.3906789656099,192.534579476852,-16.8497973593412));
#39032=CARTESIAN_POINT('Origin',(-91.9229791730348,190.986385481024,7.14688213156319));
#39033=CARTESIAN_POINT('Origin',(-94.808,197.962989059074,7.64688210449272));
#39034=CARTESIAN_POINT('',(-93.8950711760378,197.942110820592,7.16869182524586));
#39035=CARTESIAN_POINT('',(-94.808,197.942110820592,7.16869182524586));
#39036=CARTESIAN_POINT('',(-94.3763331414431,197.936124201027,7.03157569431005));
#39037=CARTESIAN_POINT('Ctrl Pts',(-93.8950711760378,197.942116015304,7.16869157512151));
#39038=CARTESIAN_POINT('Ctrl Pts',(-93.9032221369001,197.942116114062,7.16869157014495));
#39039=CARTESIAN_POINT('Ctrl Pts',(-93.9113774698931,197.942116319405,7.16869069651721));
#39040=CARTESIAN_POINT('Ctrl Pts',(-93.9196371174882,197.942114448283,7.16864156977684));
#39041=CARTESIAN_POINT('Ctrl Pts',(-93.9285313169377,197.94211243341,7.1685886688483));
#39042=CARTESIAN_POINT('Ctrl Pts',(-93.937546430868,197.942108008868,7.16847979689416));
#39043=CARTESIAN_POINT('Ctrl Pts',(-93.9467463884091,197.942099028047,7.16826800941264));
#39044=CARTESIAN_POINT('Ctrl Pts',(-93.9565794683237,197.942089429185,7.16804164714722));
#39045=CARTESIAN_POINT('Ctrl Pts',(-93.9666233076845,197.942074624714,7.16769775213924));
#39046=CARTESIAN_POINT('Ctrl Pts',(-93.9768924531058,197.942052659784,7.16719234431984));
#39047=CARTESIAN_POINT('Ctrl Pts',(-93.9882245300207,197.942028421322,7.16663462310276));
#39048=CARTESIAN_POINT('Ctrl Pts',(-93.9998303267123,197.941995467427,7.16588026267421));
#39049=CARTESIAN_POINT('Ctrl Pts',(-94.0116622513655,197.941951943084,7.16488542893989));
#39050=CARTESIAN_POINT('Ctrl Pts',(-94.0259520011663,197.941899377504,7.16368394012269));
#39051=CARTESIAN_POINT('Ctrl Pts',(-94.0405699875687,197.941831404521,7.16213171026465));
#39052=CARTESIAN_POINT('Ctrl Pts',(-94.0553543221417,197.941745734336,7.16017297649438));
#39053=CARTESIAN_POINT('Ctrl Pts',(-94.0698123902365,197.941661954754,7.15825746882714));
#39054=CARTESIAN_POINT('Ctrl Pts',(-94.0844248516452,197.941561288649,7.15595400618109));
#39055=CARTESIAN_POINT('Ctrl Pts',(-94.0990269053717,197.941441992737,7.15322136032898));
#39056=CARTESIAN_POINT('Ctrl Pts',(-94.1112774515327,197.941341908179,7.15092877842371));
#39057=CARTESIAN_POINT('Ctrl Pts',(-94.1235191067575,197.941228725526,7.14833452139353));
#39058=CARTESIAN_POINT('Ctrl Pts',(-94.1356824098448,197.941101380155,7.14541434048075));
#39059=CARTESIAN_POINT('Ctrl Pts',(-94.1470157398631,197.940982724302,7.14269342053325));
#39060=CARTESIAN_POINT('Ctrl Pts',(-94.1582801048544,197.940851901075,7.13968972799875));
#39061=CARTESIAN_POINT('Ctrl Pts',(-94.1694618555442,197.940707730126,7.13637998957465));
#39062=CARTESIAN_POINT('Ctrl Pts',(-94.1821156033028,197.940544580108,7.13263454788776));
#39063=CARTESIAN_POINT('Ctrl Pts',(-94.1946683822875,197.940364236639,7.12849519264722));
#39064=CARTESIAN_POINT('Ctrl Pts',(-94.2071620627221,197.940165068656,7.12392731096606));
#39065=CARTESIAN_POINT('Ctrl Pts',(-94.2190526410573,197.939975515024,7.11957993268624));
#39066=CARTESIAN_POINT('Ctrl Pts',(-94.230890174855,197.939768927461,7.11484465444491));
#39067=CARTESIAN_POINT('Ctrl Pts',(-94.2426606433279,197.939545328265,7.10972136081967));
#39068=CARTESIAN_POINT('Ctrl Pts',(-94.2556604585083,197.939298375628,7.10406297344137));
#39069=CARTESIAN_POINT('Ctrl Pts',(-94.268577869595,197.939030693492,7.09793161339916));
#39070=CARTESIAN_POINT('Ctrl Pts',(-94.2813384961548,197.938743731927,7.09135824745975));
#39071=CARTESIAN_POINT('Ctrl Pts',(-94.2987094334604,197.938353093479,7.08240997778931));
#39072=CARTESIAN_POINT('Ctrl Pts',(-94.3157886755173,197.937926776727,7.07264321563612));
#39073=CARTESIAN_POINT('Ctrl Pts',(-94.3322972868403,197.93747054282,7.06218777579296));
#39074=CARTESIAN_POINT('Ctrl Pts',(-94.3475411822535,197.937049260748,7.05253332162061));
#39075=CARTESIAN_POINT('Ctrl Pts',(-94.3622924655766,197.936602617919,7.04229497225392));
#39076=CARTESIAN_POINT('Ctrl Pts',(-94.3763313847565,197.936134908307,7.03157648153297));
#39077=CARTESIAN_POINT('',(-94.558,197.918165384506,6.62025117118527));
#39078=CARTESIAN_POINT('Ctrl Pts',(-94.3763331414431,197.936124201027,7.03157569431005));
#39079=CARTESIAN_POINT('Ctrl Pts',(-94.38706542131,197.935766444379,7.02338171991485));
#39080=CARTESIAN_POINT('Ctrl Pts',(-94.397381868589,197.935396418011,7.01490672375028));
#39081=CARTESIAN_POINT('Ctrl Pts',(-94.4072157276972,197.935015388576,7.00617969166474));
#39082=CARTESIAN_POINT('Ctrl Pts',(-94.4162290157777,197.934666153548,6.99818087315316));
#39083=CARTESIAN_POINT('Ctrl Pts',(-94.4248364098242,197.934307686946,6.98997059685497));
#39084=CARTESIAN_POINT('Ctrl Pts',(-94.4330226014926,197.933940095354,6.98155135989273));
#39085=CARTESIAN_POINT('Ctrl Pts',(-94.4424956061483,197.933514720893,6.97180867682707));
#39086=CARTESIAN_POINT('Ctrl Pts',(-94.4514057108794,197.933077031234,6.96178399594172));
#39087=CARTESIAN_POINT('Ctrl Pts',(-94.4597951549268,197.932625861312,6.95145053071435));
#39088=CARTESIAN_POINT('Ctrl Pts',(-94.46221485867,197.932495733791,6.94847012768059));
#39089=CARTESIAN_POINT('Ctrl Pts',(-94.4645923584555,197.932364603829,6.94546675952003));
#39090=CARTESIAN_POINT('Ctrl Pts',(-94.4669275673531,197.932232417257,6.94243919023733));
#39091=CARTESIAN_POINT('Ctrl Pts',(-94.4718720592594,197.931952529903,6.93602871799666));
#39092=CARTESIAN_POINT('Ctrl Pts',(-94.4766270033825,197.931667903306,6.92950969608348));
#39093=CARTESIAN_POINT('Ctrl Pts',(-94.4811846639533,197.931378865539,6.92288964283133));
#39094=CARTESIAN_POINT('Ctrl Pts',(-94.4915361454762,197.930722395172,6.90785399946678));
#39095=CARTESIAN_POINT('Ctrl Pts',(-94.5008728500725,197.930042816229,6.89228908269286));
#39096=CARTESIAN_POINT('Ctrl Pts',(-94.5090834654286,197.929351068533,6.87644545563194));
#39097=CARTESIAN_POINT('Ctrl Pts',(-94.5133466852208,197.928991890524,6.86821892673781));
#39098=CARTESIAN_POINT('Ctrl Pts',(-94.5173062281568,197.928629480739,6.85991837797859));
#39099=CARTESIAN_POINT('Ctrl Pts',(-94.5209496522271,197.928265356244,6.85157855590625));
#39100=CARTESIAN_POINT('Ctrl Pts',(-94.5228591122315,197.928074524447,6.84720778918131));
#39101=CARTESIAN_POINT('Ctrl Pts',(-94.5246847973446,197.927883272591,6.84282740216626));
#39102=CARTESIAN_POINT('Ctrl Pts',(-94.5264243274463,197.927691805779,6.83844208814961));
#39103=CARTESIAN_POINT('Ctrl Pts',(-94.5284891511107,197.927464534515,6.83323671679739));
#39104=CARTESIAN_POINT('Ctrl Pts',(-94.5304325792562,197.927236960175,6.82802439813926));
#39105=CARTESIAN_POINT('Ctrl Pts',(-94.532259338752,197.927009181108,6.82280737042815));
#39106=CARTESIAN_POINT('Ctrl Pts',(-94.5356227552561,197.926589795922,6.8132018163601));
#39107=CARTESIAN_POINT('Ctrl Pts',(-94.5385761047064,197.926169599347,6.8035776473607));
#39108=CARTESIAN_POINT('Ctrl Pts',(-94.5411548206262,197.925747964787,6.79392062877832));
#39109=CARTESIAN_POINT('Ctrl Pts',(-94.5439760085083,197.925286684698,6.78335557832321));
#39110=CARTESIAN_POINT('Ctrl Pts',(-94.5463531523973,197.924823278976,6.77274192846019));
#39111=CARTESIAN_POINT('Ctrl Pts',(-94.548347236495,197.924357630772,6.76207687908271));
#39112=CARTESIAN_POINT('Ctrl Pts',(-94.5503801837926,197.923882907434,6.7512039759114));
#39113=CARTESIAN_POINT('Ctrl Pts',(-94.5520212960721,197.923406032952,6.74028175316846));
#39114=CARTESIAN_POINT('Ctrl Pts',(-94.5533179583557,197.922928661208,6.72934814265409));
#39115=CARTESIAN_POINT('Ctrl Pts',(-94.5536608121139,197.922802438136,6.72645715900881));
#39116=CARTESIAN_POINT('Ctrl Pts',(-94.5539796260599,197.922676179437,6.72356535908745));
#39117=CARTESIAN_POINT('Ctrl Pts',(-94.5542762207039,197.922549923949,6.72067363183076));
#39118=CARTESIAN_POINT('Ctrl Pts',(-94.5555340321326,197.9220144942,6.70841026947343));
#39119=CARTESIAN_POINT('Ctrl Pts',(-94.5563932536087,197.921479587613,6.69615883460741));
#39120=CARTESIAN_POINT('Ctrl Pts',(-94.5569578294011,197.920947975665,6.68398287048852));
#39121=CARTESIAN_POINT('Ctrl Pts',(-94.557455948444,197.92047894026,6.67324015059878));
#39122=CARTESIAN_POINT('Ctrl Pts',(-94.5577244308736,197.920012555173,6.66255819944559));
#39123=CARTESIAN_POINT('Ctrl Pts',(-94.5578606119044,197.919549143667,6.65194438724491));
#39124=CARTESIAN_POINT('Ctrl Pts',(-94.5579779289367,197.919149924611,6.64280081605301));
#39125=CARTESIAN_POINT('Ctrl Pts',(-94.5579971671763,197.918752924205,6.63370804166686));
#39126=CARTESIAN_POINT('Ctrl Pts',(-94.5579996064839,197.918356560338,6.62462981749458));
#39127=CARTESIAN_POINT('Ctrl Pts',(-94.5579999987125,197.918292826989,6.62317008396324));
#39128=CARTESIAN_POINT('Ctrl Pts',(-94.558,197.91822910568,6.62171062601558));
#39129=CARTESIAN_POINT('Ctrl Pts',(-94.558,197.918165384506,6.62025117118527));
#39130=CARTESIAN_POINT('',(-94.558,196.542810206204,-24.8805613784807));
#39131=CARTESIAN_POINT('',(-94.558,197.522364745266,-2.44507387390257));
#39132=CARTESIAN_POINT('',(-94.808,196.542810206204,-24.8805613784807));
#39133=CARTESIAN_POINT('Origin',(-94.808,192.885210206204,-24.8805613784807));
#39134=CARTESIAN_POINT('',(-94.558,192.885210206204,-24.8805613784806));
#39135=CARTESIAN_POINT('',(-94.5579999932131,191.509854134399,6.62025113217414));
#39136=CARTESIAN_POINT('',(-94.558,192.602153026913,-18.3974861072161));
#39137=CARTESIAN_POINT('',(-94.3759904837216,191.491862797887,7.03234098912529));
#39138=CARTESIAN_POINT('Ctrl Pts',(-94.5579999877836,191.509852347394,6.62025105415184));
#39139=CARTESIAN_POINT('Ctrl Pts',(-94.5579999873322,191.509390598827,6.63082531802223));
#39140=CARTESIAN_POINT('Ctrl Pts',(-94.5579973685816,191.508928346735,6.6414036029005));
#39141=CARTESIAN_POINT('Ctrl Pts',(-94.5578610803357,191.508463683902,6.65203512142036));
#39142=CARTESIAN_POINT('Ctrl Pts',(-94.5577158688926,191.50796859821,6.663362717106));
#39143=CARTESIAN_POINT('Ctrl Pts',(-94.5574189491316,191.507470799631,6.67475028066736));
#39144=CARTESIAN_POINT('Ctrl Pts',(-94.5568472979194,191.506970191968,6.68620604173551));
#39145=CARTESIAN_POINT('Ctrl Pts',(-94.5562223850984,191.50642294193,6.69872915340666));
#39146=CARTESIAN_POINT('Ctrl Pts',(-94.5552691838958,191.505872387008,6.71133298197434));
#39147=CARTESIAN_POINT('Ctrl Pts',(-94.5538679189692,191.505320285294,6.72397842300949));
#39148=CARTESIAN_POINT('Ctrl Pts',(-94.5522398044999,191.504678804321,6.7386710233373));
#39149=CARTESIAN_POINT('Ctrl Pts',(-94.5500067141063,191.504035293084,6.75341792887773));
#39150=CARTESIAN_POINT('Ctrl Pts',(-94.5470353834837,191.503394033603,6.76811367874356));
#39151=CARTESIAN_POINT('Ctrl Pts',(-94.5440731966045,191.502754747484,6.78276420504345));
#39152=CARTESIAN_POINT('Ctrl Pts',(-94.5403787658281,191.502117838584,6.79736033555053));
#39153=CARTESIAN_POINT('Ctrl Pts',(-94.5358574411466,191.50148742281,6.81180174085195));
#39154=CARTESIAN_POINT('Ctrl Pts',(-94.5330325418933,191.501093542437,6.82082465292457));
#39155=CARTESIAN_POINT('Ctrl Pts',(-94.5298881238243,191.500702040194,6.82979048429721));
#39156=CARTESIAN_POINT('Ctrl Pts',(-94.5263992457828,191.500313879367,6.83867639467267));
#39157=CARTESIAN_POINT('Ctrl Pts',(-94.524910218575,191.500148215212,6.84246883515304));
#39158=CARTESIAN_POINT('Ctrl Pts',(-94.5233568180237,191.499983046047,6.84624936306555));
#39159=CARTESIAN_POINT('Ctrl Pts',(-94.5217420061836,191.499818469852,6.85001561859023));
#39160=CARTESIAN_POINT('Ctrl Pts',(-94.5168914868181,191.499324121224,6.86132857462913));
#39161=CARTESIAN_POINT('Ctrl Pts',(-94.5114631915413,191.49883495346,6.87251891611829));
#39162=CARTESIAN_POINT('Ctrl Pts',(-94.5054309088937,191.498351411271,6.88358157145897));
#39163=CARTESIAN_POINT('Ctrl Pts',(-94.4990569673226,191.497840482019,6.89527079805558));
#39164=CARTESIAN_POINT('Ctrl Pts',(-94.4920091725764,191.49733584819,6.90681712732621));
#39165=CARTESIAN_POINT('Ctrl Pts',(-94.4843074737781,191.496839472581,6.9181769642985));
#39166=CARTESIAN_POINT('Ctrl Pts',(-94.4751356297588,191.496248345898,6.93170523325884));
#39167=CARTESIAN_POINT('Ctrl Pts',(-94.4650371082112,191.495668960024,6.94496810477979));
#39168=CARTESIAN_POINT('Ctrl Pts',(-94.4541073237971,191.49510625566,6.95784991246412));
#39169=CARTESIAN_POINT('Ctrl Pts',(-94.4424196126731,191.494504530519,6.97162501005674));
#39170=CARTESIAN_POINT('Ctrl Pts',(-94.4297848514526,191.493922008095,6.98496115298109));
#39171=CARTESIAN_POINT('Ctrl Pts',(-94.4163490108869,191.493365164797,6.99770735765273));
#39172=CARTESIAN_POINT('Ctrl Pts',(-94.4035828885214,191.492836077715,7.00981821947331));
#39173=CARTESIAN_POINT('Ctrl Pts',(-94.3900968572581,191.492330302262,7.02139374511455));
#39174=CARTESIAN_POINT('Ctrl Pts',(-94.3759904381591,191.491851854252,7.03234045209772));
#39175=CARTESIAN_POINT('',(-93.8950711760378,191.485909591815,7.16869182524585));
#39176=CARTESIAN_POINT('Ctrl Pts',(-94.3759904837216,191.491862797887,7.0323409891253));
#39177=CARTESIAN_POINT('Ctrl Pts',(-94.3648559465761,191.491485544551,7.04098151108159));
#39178=CARTESIAN_POINT('Ctrl Pts',(-94.3533349408637,191.491125386752,7.04923047847886));
#39179=CARTESIAN_POINT('Ctrl Pts',(-94.3414448921237,191.490782880363,7.05707516196617));
#39180=CARTESIAN_POINT('Ctrl Pts',(-94.3309010188725,191.490479152091,7.06403168083293));
#39181=CARTESIAN_POINT('Ctrl Pts',(-94.3200599262694,191.490189143471,7.07067397281832));
#39182=CARTESIAN_POINT('Ctrl Pts',(-94.3089402148372,191.489912796747,7.07700335583749));
#39183=CARTESIAN_POINT('Ctrl Pts',(-94.3014304756097,191.48972616494,7.08127792862969));
#39184=CARTESIAN_POINT('Ctrl Pts',(-94.2937983993974,191.489545780982,7.08540940086939));
#39185=CARTESIAN_POINT('Ctrl Pts',(-94.286055568408,191.489371769775,7.08939491290001));
#39186=CARTESIAN_POINT('Ctrl Pts',(-94.2806228392359,191.489249675445,7.09219133290509));
#39187=CARTESIAN_POINT('Ctrl Pts',(-94.2751356001691,191.489130717905,7.09491590848348));
#39188=CARTESIAN_POINT('Ctrl Pts',(-94.2696061287107,191.489015009306,7.097566071114));
#39189=CARTESIAN_POINT('Ctrl Pts',(-94.2536980436433,191.488682119941,7.10519049107641));
#39190=CARTESIAN_POINT('Ctrl Pts',(-94.2374228016499,191.488375892406,7.11220425468537));
#39191=CARTESIAN_POINT('Ctrl Pts',(-94.2210083736662,191.488098198687,7.11856448654674));
#39192=CARTESIAN_POINT('Ctrl Pts',(-94.2093803685182,191.487901480044,7.12307008423798));
#39193=CARTESIAN_POINT('Ctrl Pts',(-94.1976820543732,191.487719060917,7.12724816916746));
#39194=CARTESIAN_POINT('Ctrl Pts',(-94.1859872948723,191.487551495385,7.13108605082257));
#39195=CARTESIAN_POINT('Ctrl Pts',(-94.1834916801792,191.487515737574,7.13190503934886));
#39196=CARTESIAN_POINT('Ctrl Pts',(-94.1809962316583,191.487480656822,7.13270852066091));
#39197=CARTESIAN_POINT('Ctrl Pts',(-94.178500663047,191.487446243761,7.1334967093303));
#39198=CARTESIAN_POINT('Ctrl Pts',(-94.1667482977808,191.487284182555,7.13720852117938));
#39199=CARTESIAN_POINT('Ctrl Pts',(-94.1550095546195,191.48713709328,7.14057741903801));
#39200=CARTESIAN_POINT('Ctrl Pts',(-94.1433107662644,191.487004743253,7.14360873209237));
#39201=CARTESIAN_POINT('Ctrl Pts',(-94.1319951482562,191.486876728086,7.14654076056793));
#39202=CARTESIAN_POINT('Ctrl Pts',(-94.1207178231386,191.486762515166,7.14915666631069));
#39203=CARTESIAN_POINT('Ctrl Pts',(-94.1094505533894,191.486661086398,7.15147976812705));
#39204=CARTESIAN_POINT('Ctrl Pts',(-94.1011969335211,191.486586786722,7.15318151129415));
#39205=CARTESIAN_POINT('Ctrl Pts',(-94.0929446196382,191.486519284507,7.15472756674621));
#39206=CARTESIAN_POINT('Ctrl Pts',(-94.0846887491713,191.486458092602,7.15612909181856));
#39207=CARTESIAN_POINT('Ctrl Pts',(-94.0824527265169,191.486441519367,7.15650868132703));
#39208=CARTESIAN_POINT('Ctrl Pts',(-94.0802164396875,191.486425409093,7.15687766725912));
#39209=CARTESIAN_POINT('Ctrl Pts',(-94.0779805315782,191.486409747402,7.15723637895413));
#39210=CARTESIAN_POINT('Ctrl Pts',(-94.0661612213601,191.486326957603,7.15913257709595));
#39211=CARTESIAN_POINT('Ctrl Pts',(-94.0543405727022,191.486256874157,7.16073775191213));
#39212=CARTESIAN_POINT('Ctrl Pts',(-94.0425915059551,191.486197898771,7.16208851032883));
#39213=CARTESIAN_POINT('Ctrl Pts',(-94.0291899189977,191.486130628427,7.16362925452319));
#39214=CARTESIAN_POINT('Ctrl Pts',(-94.0158860101332,191.486077823283,7.16483869116256));
#39215=CARTESIAN_POINT('Ctrl Pts',(-94.0028265774295,191.486037214288,7.16576879006166));
#39216=CARTESIAN_POINT('Ctrl Pts',(-93.9969056803672,191.486018802946,7.16619047911693));
#39217=CARTESIAN_POINT('Ctrl Pts',(-93.9910317162227,191.486002887526,7.16655500220215));
#39218=CARTESIAN_POINT('Ctrl Pts',(-93.9852232654449,191.48598922525,7.16686791969203));
#39219=CARTESIAN_POINT('Ctrl Pts',(-93.9807611700838,191.485978729787,7.1671083052498));
#39220=CARTESIAN_POINT('Ctrl Pts',(-93.976337738086,191.485969563648,7.16731824427223));
#39221=CARTESIAN_POINT('Ctrl Pts',(-93.9719518832802,191.485961537925,7.16750206276221));
#39222=CARTESIAN_POINT('Ctrl Pts',(-93.9627882533816,191.485944769299,7.16788612577509));
#39223=CARTESIAN_POINT('Ctrl Pts',(-93.9538024150882,191.485933174646,7.16815168167531));
#39224=CARTESIAN_POINT('Ctrl Pts',(-93.9449975498337,191.485925355578,7.16833076572749));
#39225=CARTESIAN_POINT('Ctrl Pts',(-93.9364063945784,191.485917726293,7.16850550308593));
#39226=CARTESIAN_POINT('Ctrl Pts',(-93.9279885549766,191.485913695025,7.16859783754652));
#39227=CARTESIAN_POINT('Ctrl Pts',(-93.9196948670254,191.485911660323,7.16864444372953));
#39228=CARTESIAN_POINT('Ctrl Pts',(-93.9122191477208,191.485909826294,7.1686864533571));
#39229=CARTESIAN_POINT('Ctrl Pts',(-93.9048442552789,191.485909612822,7.1686913440759));
#39230=CARTESIAN_POINT('Ctrl Pts',(-93.8974861688089,191.48590959389,7.16869177772017));
#39231=CARTESIAN_POINT('Ctrl Pts',(-93.8966810711605,191.485909591818,7.1686918251681));
#39232=CARTESIAN_POINT('Ctrl Pts',(-93.8958761232575,191.485909591815,7.16869182524587));
#39233=CARTESIAN_POINT('Ctrl Pts',(-93.8950711760378,191.485909591815,7.16869182524587));
#39234=CARTESIAN_POINT('',(-94.808,191.485909591815,7.16869182524585));
#39235=CARTESIAN_POINT('',(-94.808,192.885210206204,-24.8805613784806));
#39236=CARTESIAN_POINT('Origin',(-94.808,180.426510206204,-24.8805613784808));
#39237=CARTESIAN_POINT('Origin',(-94.558,180.426510206204,-24.8805613784808));
#39238=CARTESIAN_POINT('Origin',(-93.8818615348307,180.426510206204,-24.8805613784808));
#39239=CARTESIAN_POINT('Origin',(-94.808,194.714010206204,-24.8805613784807));
#39240=CARTESIAN_POINT('Origin',(-94.558,194.714010206204,-24.8805613784807));
#39241=CARTESIAN_POINT('Origin',(-93.8818615348307,194.714010206204,-24.8805613784807));
#39242=CARTESIAN_POINT('Origin',(-93.9700950342869,180.426510206204,-26.3231663427409));
#39243=CARTESIAN_POINT('',(-94.0433763139675,178.482412863564,-27.5213046746067));
#39244=CARTESIAN_POINT('',(-93.9214692330137,178.569436246637,-25.5281415195132));
#39245=CARTESIAN_POINT('',(-94.058,178.232650808519,-27.7603998277807));
#39246=CARTESIAN_POINT('Origin',(-94.0427093449624,178.232650808519,-27.5103998277807));
#39247=CARTESIAN_POINT('',(-94.058,182.620369603888,-27.7603998277807));
#39248=CARTESIAN_POINT('',(-94.058,177.748384178774,-27.7603998277807));
#39249=CARTESIAN_POINT('',(-94.0433763139675,182.370607548844,-27.5213046746067));
#39250=CARTESIAN_POINT('Origin',(-94.0427093449624,182.620369603888,-27.5103998277807));
#39251=CARTESIAN_POINT('',(-94.0092108604249,182.346218535842,-26.9627044469257));
#39252=CARTESIAN_POINT('Origin',(-92.808,178.597710207218,-24.8805613785068));
#39253=CARTESIAN_POINT('',(-93.0494221937018,178.482412863388,-27.521304674599));
#39254=CARTESIAN_POINT('',(-93.0083112326324,178.533813315574,-26.3440407807369));
#39255=CARTESIAN_POINT('',(-91.404,178.482412863915,-27.521304674622));
#39256=CARTESIAN_POINT('Origin',(-92.808,182.381046669563,-27.7603998277084));
#39257=CARTESIAN_POINT('',(-93.0494221937017,182.370607549019,-27.521304674599));
#39258=CARTESIAN_POINT('',(-91.404,182.370607548493,-27.521304674622));
#39259=CARTESIAN_POINT('',(-93.0534319486468,182.375620888241,-27.636129032831));
#39260=CARTESIAN_POINT('Origin',(-93.9700950342869,194.714010206204,-26.3231663427409));
#39261=CARTESIAN_POINT('',(-94.0433763139675,192.769912863564,-27.5213046746067));
#39262=CARTESIAN_POINT('',(-93.9214692330137,192.856936246637,-25.5281415195132));
#39263=CARTESIAN_POINT('',(-94.058,192.520150808519,-27.7603998277807));
#39264=CARTESIAN_POINT('Origin',(-94.0427093449624,192.520150808519,-27.5103998277807));
#39265=CARTESIAN_POINT('',(-94.058,196.907869603888,-27.7603998277807));
#39266=CARTESIAN_POINT('',(-94.058,184.892134178774,-27.7603998277807));
#39267=CARTESIAN_POINT('',(-94.0433763139675,196.658107548844,-27.5213046746067));
#39268=CARTESIAN_POINT('Origin',(-94.0427093449624,196.907869603888,-27.5103998277807));
#39269=CARTESIAN_POINT('',(-94.0092108604249,196.633718535842,-26.9627044469257));
#39270=CARTESIAN_POINT('Origin',(-92.808,192.885210207217,-24.8805613785068));
#39271=CARTESIAN_POINT('',(-93.0494221937017,192.769912863388,-27.5213046745991));
#39272=CARTESIAN_POINT('',(-93.0191691814378,192.807737776152,-26.6549717528605));
#39273=CARTESIAN_POINT('',(-91.404,192.769912863915,-27.521304674622));
#39274=CARTESIAN_POINT('Origin',(-92.808,196.668546669563,-27.7603998277084));
#39275=CARTESIAN_POINT('',(-93.0494221937017,196.658107549019,-27.521304674599));
#39276=CARTESIAN_POINT('',(-91.404,196.658107548492,-27.521304674622));
#39277=CARTESIAN_POINT('',(-93.0425739998414,196.649545348818,-27.3251980607074));
#39278=CARTESIAN_POINT('Origin',(-92.808,177.070258151344,-27.7603998277807));
#39279=CARTESIAN_POINT('',(-92.7995761528675,197.062441810496,-27.5191245902376));
#39280=CARTESIAN_POINT('',(-91.875605180817,196.138482738825,-1.06039984681287));
#39281=CARTESIAN_POINT('',(-92.7964458540232,197.059309906802,-27.4294380638044));
#39282=CARTESIAN_POINT('',(-91.8756051814312,179.002033771969,-1.060399841542));
#39283=CARTESIAN_POINT('',(-91.8756017155244,187.570258151344,-1.06039982778067));
#39284=CARTESIAN_POINT('',(-92.799576153824,178.078074492704,-27.5191246035737));
#39285=CARTESIAN_POINT('',(-92.8060008823268,178.071651500781,-27.7030542144857));
#39286=CARTESIAN_POINT('',(-92.799574486947,178.232650808519,-27.5191247019563));
#39287=CARTESIAN_POINT('',(-92.799574486947,176.070258151344,-27.5191247019563));
#39288=CARTESIAN_POINT('',(-92.707541910212,178.34771783112,-24.8836565242864));
#39289=CARTESIAN_POINT('',(-92.7584635258777,178.284051260179,-26.3418608080712));
#39290=CARTESIAN_POINT('',(-92.7075416956291,182.505302250331,-24.8836567083232));
#39291=CARTESIAN_POINT('Ctrl Pts',(-92.7075419102119,178.347717829317,-24.8836565242816));
#39292=CARTESIAN_POINT('Ctrl Pts',(-92.7033995256329,178.348032575036,-24.7650341501001));
#39293=CARTESIAN_POINT('Ctrl Pts',(-92.6992525190665,178.358368107245,-24.6462796857127));
#39294=CARTESIAN_POINT('Ctrl Pts',(-92.695168998103,178.378552032471,-24.5293402974066));
#39295=CARTESIAN_POINT('Ctrl Pts',(-92.6911807107897,178.398265239194,-24.415128105774));
#39296=CARTESIAN_POINT('Ctrl Pts',(-92.6872530182225,178.427372022266,-24.3026478252204));
#39297=CARTESIAN_POINT('Ctrl Pts',(-92.6834477366286,178.465689340766,-24.1936696991982));
#39298=CARTESIAN_POINT('Ctrl Pts',(-92.6809790281646,178.490548023669,-24.1229692226451));
#39299=CARTESIAN_POINT('Ctrl Pts',(-92.6785618037432,178.519282886752,-24.0537418307626));
#39300=CARTESIAN_POINT('Ctrl Pts',(-92.6762124935568,178.55184103977,-23.9864594556031));
#39301=CARTESIAN_POINT('Ctrl Pts',(-92.6725274190071,178.602911018428,-23.8809218515058));
#39302=CARTESIAN_POINT('Ctrl Pts',(-92.6690095060148,178.663386081924,-23.7801718433164));
#39303=CARTESIAN_POINT('Ctrl Pts',(-92.6656942500493,178.731817023284,-23.6852336226703));
#39304=CARTESIAN_POINT('Ctrl Pts',(-92.6623789940838,178.800247964644,-23.5902954020241));
#39305=CARTESIAN_POINT('Ctrl Pts',(-92.6592663491775,178.8766338504,-23.5011688472102));
#39306=CARTESIAN_POINT('Ctrl Pts',(-92.65639051604,178.959553215706,-23.418831427727));
#39307=CARTESIAN_POINT('Ctrl Pts',(-92.654016520699,179.028003010079,-23.3508620286362));
#39308=CARTESIAN_POINT('Ctrl Pts',(-92.6518010194603,179.101377494458,-23.2874142793056));
#39309=CARTESIAN_POINT('Ctrl Pts',(-92.6497684813978,179.178828596516,-23.2291924464663));
#39310=CARTESIAN_POINT('Ctrl Pts',(-92.6477842978913,179.254437118736,-23.172355724651));
#39311=CARTESIAN_POINT('Ctrl Pts',(-92.6459745979318,179.333929108907,-23.1204990954757));
#39312=CARTESIAN_POINT('Ctrl Pts',(-92.6443606486136,179.416500723583,-23.0742252876511));
#39313=CARTESIAN_POINT('Ctrl Pts',(-92.6426877013733,179.502090743882,-23.0262599406429));
#39314=CARTESIAN_POINT('Ctrl Pts',(-92.6412251325804,179.590988258363,-22.9842932884043));
#39315=CARTESIAN_POINT('Ctrl Pts',(-92.6399936004669,179.682303721846,-22.948937842262));
#39316=CARTESIAN_POINT('Ctrl Pts',(-92.6388256568513,179.768904234661,-22.9154079268463));
#39317=CARTESIAN_POINT('Ctrl Pts',(-92.6378654320388,179.857678637311,-22.8878234602381));
#39318=CARTESIAN_POINT('Ctrl Pts',(-92.6371281401728,179.947889062415,-22.8666594741911));
#39319=CARTESIAN_POINT('Ctrl Pts',(-92.6370879984385,179.952800554163,-22.8655072044539));
#39320=CARTESIAN_POINT('Ctrl Pts',(-92.6370485171054,179.957716309633,-22.8643739557454));
#39321=CARTESIAN_POINT('Ctrl Pts',(-92.6370096984972,179.962636212282,-22.8632598010379));
#39322=CARTESIAN_POINT('Ctrl Pts',(-92.6362913264098,180.053683287396,-22.8426413997018));
#39323=CARTESIAN_POINT('Ctrl Pts',(-92.6357998906129,180.146147181898,-22.828564570034));
#39324=CARTESIAN_POINT('Ctrl Pts',(-92.6355237872706,180.239127208322,-22.8207211809125));
#39325=CARTESIAN_POINT('Ctrl Pts',(-92.6353417701952,180.30042292586,-22.8155505417696));
#39326=CARTESIAN_POINT('Ctrl Pts',(-92.6352533171965,180.361943740117,-22.81308819344));
#39327=CARTESIAN_POINT('Ctrl Pts',(-92.6352555505546,180.423442804848,-22.8132404240672));
#39328=CARTESIAN_POINT('Ctrl Pts',(-92.6352597941297,180.540296388535,-22.8135296755285));
#39329=CARTESIAN_POINT('Ctrl Pts',(-92.6356181257296,180.657446767457,-22.8238446251727));
#39330=CARTESIAN_POINT('Ctrl Pts',(-92.6363120482303,180.773109675952,-22.8437462521165));
#39331=CARTESIAN_POINT('Ctrl Pts',(-92.637014835717,180.890250199104,-22.8639021259579));
#39332=CARTESIAN_POINT('Ctrl Pts',(-92.6380620035861,181.005864627,-22.8938894387976));
#39333=CARTESIAN_POINT('Ctrl Pts',(-92.6394361888077,181.118150495333,-22.9332326935946));
#39334=CARTESIAN_POINT('Ctrl Pts',(-92.640811727545,181.230546960606,-22.9726146998719));
#39335=CARTESIAN_POINT('Ctrl Pts',(-92.6425149567387,181.339608616663,-23.0213693811808));
#39336=CARTESIAN_POINT('Ctrl Pts',(-92.6445288655727,181.443578902755,-23.0790266095957));
#39337=CARTESIAN_POINT('Ctrl Pts',(-92.6464122734079,181.540811929473,-23.1329476580187));
#39338=CARTESIAN_POINT('Ctrl Pts',(-92.6485673239226,181.633593153356,-23.1946538943063));
#39339=CARTESIAN_POINT('Ctrl Pts',(-92.6509808843577,181.720519289408,-23.2637853288425));
#39340=CARTESIAN_POINT('Ctrl Pts',(-92.652642466334,181.780362373858,-23.3113778995358));
#39341=CARTESIAN_POINT('Ctrl Pts',(-92.6544265751119,181.837431086575,-23.362490247168));
#39342=CARTESIAN_POINT('Ctrl Pts',(-92.6563183852542,181.891537280587,-23.4166946084221));
#39343=CARTESIAN_POINT('Ctrl Pts',(-92.65917096787,181.973121782647,-23.498427132824));
#39344=CARTESIAN_POINT('Ctrl Pts',(-92.6622751037193,182.047787220336,-23.5873409741098));
#39345=CARTESIAN_POINT('Ctrl Pts',(-92.6655761701117,182.114746543,-23.6818857218152));
#39346=CARTESIAN_POINT('Ctrl Pts',(-92.6688764124232,182.181689149884,-23.7764068672928));
#39347=CARTESIAN_POINT('Ctrl Pts',(-92.6723734484164,182.24092904885,-23.8765547415));
#39348=CARTESIAN_POINT('Ctrl Pts',(-92.6760122569246,182.291726109911,-23.9807600425492));
#39349=CARTESIAN_POINT('Ctrl Pts',(-92.6795587052437,182.341233840644,-24.0823204060356));
#39350=CARTESIAN_POINT('Ctrl Pts',(-92.6832397857174,182.38272173875,-24.1877336520585));
#39351=CARTESIAN_POINT('Ctrl Pts',(-92.6870046849735,182.415552612268,-24.295546770625));
#39352=CARTESIAN_POINT('Ctrl Pts',(-92.6905874191889,182.446794960569,-24.3981433402744));
#39353=CARTESIAN_POINT('Ctrl Pts',(-92.6942460333544,182.470197881875,-24.5029123773811));
#39354=CARTESIAN_POINT('Ctrl Pts',(-92.6979372654963,182.485256116451,-24.6086154665069));
#39355=CARTESIAN_POINT('Ctrl Pts',(-92.7011236087618,182.498254676956,-24.6998604257069));
#39356=CARTESIAN_POINT('Ctrl Pts',(-92.7043342557589,182.505035820408,-24.7918013189305));
#39357=CARTESIAN_POINT('Ctrl Pts',(-92.7075419161029,182.505302046734,-24.8836566929859));
#39358=CARTESIAN_POINT('',(-92.799574486947,182.620369603888,-27.5191247019563));
#39359=CARTESIAN_POINT('',(-92.803584241892,182.625382943636,-27.6339490601653));
#39360=CARTESIAN_POINT('',(-92.799574486947,192.520150808519,-27.5191247019563));
#39361=CARTESIAN_POINT('',(-92.799574486947,176.070258151344,-27.5191247019563));
#39362=CARTESIAN_POINT('',(-92.7075419102094,192.63521783112,-24.8836565242129));
#39363=CARTESIAN_POINT('',(-92.769321474683,192.557975720756,-26.6527917801948));
#39364=CARTESIAN_POINT('',(-92.7075416956429,196.792802249974,-24.8836567083077));
#39365=CARTESIAN_POINT('Ctrl Pts',(-92.7075419102094,192.635217829318,-24.8836565242082));
#39366=CARTESIAN_POINT('Ctrl Pts',(-92.7034000463308,192.635532512034,-24.765049060937));
#39367=CARTESIAN_POINT('Ctrl Pts',(-92.6992535660667,192.645864762027,-24.6463096687146));
#39368=CARTESIAN_POINT('Ctrl Pts',(-92.6951705521686,192.666042470247,-24.5293847954709));
#39369=CARTESIAN_POINT('Ctrl Pts',(-92.6911826376653,192.685750209985,-24.4151832743805));
#39370=CARTESIAN_POINT('Ctrl Pts',(-92.6872553032752,192.71484930375,-24.3027132379115));
#39371=CARTESIAN_POINT('Ctrl Pts',(-92.6834503468109,192.753157004027,-24.193744400031));
#39372=CARTESIAN_POINT('Ctrl Pts',(-92.6809807151,192.778020865746,-24.1230174679209));
#39373=CARTESIAN_POINT('Ctrl Pts',(-92.6785626008314,192.806763658724,-24.053764571947));
#39374=CARTESIAN_POINT('Ctrl Pts',(-92.6762124515489,192.839332508709,-23.9864581459932));
#39375=CARTESIAN_POINT('Ctrl Pts',(-92.6725273679668,192.890401151567,-23.880920252247));
#39376=CARTESIAN_POINT('Ctrl Pts',(-92.6690094521524,192.950875008797,-23.7801701323446));
#39377=CARTESIAN_POINT('Ctrl Pts',(-92.6656941951554,193.019304798875,-23.6852318697254));
#39378=CARTESIAN_POINT('Ctrl Pts',(-92.6623789381583,193.087734588954,-23.5902936071063));
#39379=CARTESIAN_POINT('Ctrl Pts',(-92.65926629392,193.16411937903,-23.5011670790326));
#39380=CARTESIAN_POINT('Ctrl Pts',(-92.6563904593608,193.247037683931,-23.4188296542721));
#39381=CARTESIAN_POINT('Ctrl Pts',(-92.6540164674418,193.315486470435,-23.3508603824034));
#39382=CARTESIAN_POINT('Ctrl Pts',(-92.651800969508,193.388860052048,-23.2874127191145));
#39383=CARTESIAN_POINT('Ctrl Pts',(-92.649768434579,193.466310340168,-23.2291909466308));
#39384=CARTESIAN_POINT('Ctrl Pts',(-92.6477842622834,193.541917757179,-23.1723545172489));
#39385=CARTESIAN_POINT('Ctrl Pts',(-92.6459745719565,193.621408694708,-23.1204981150583));
#39386=CARTESIAN_POINT('Ctrl Pts',(-92.6443606304933,193.703979297075,-23.0742244748033));
#39387=CARTESIAN_POINT('Ctrl Pts',(-92.6426876812064,193.789568789324,-23.0262590093663));
#39388=CARTESIAN_POINT('Ctrl Pts',(-92.6412251110315,193.878465859278,-22.9842922479734));
#39389=CARTESIAN_POINT('Ctrl Pts',(-92.6399935782863,193.969780926208,-22.9489367196621));
#39390=CARTESIAN_POINT('Ctrl Pts',(-92.6388256322365,194.056381199013,-22.9154066736371));
#39391=CARTESIAN_POINT('Ctrl Pts',(-92.6378654063141,194.145155411477,-22.887822119355));
#39392=CARTESIAN_POINT('Ctrl Pts',(-92.6371281146482,194.235365659618,-22.8666581049165));
#39393=CARTESIAN_POINT('Ctrl Pts',(-92.6370879741463,194.240276992275,-22.8655058686972));
#39394=CARTESIAN_POINT('Ctrl Pts',(-92.6370484940093,194.245192588433,-22.8643726525244));
#39395=CARTESIAN_POINT('Ctrl Pts',(-92.6370096765606,194.250112331553,-22.8632585293664));
#39396=CARTESIAN_POINT('Ctrl Pts',(-92.6362913038083,194.341159258275,-22.8426400769309));
#39397=CARTESIAN_POINT('Ctrl Pts',(-92.6357998688102,194.433623018054,-22.8285632615342));
#39398=CARTESIAN_POINT('Ctrl Pts',(-92.6355237673196,194.526602959184,-22.8207199589914));
#39399=CARTESIAN_POINT('Ctrl Pts',(-92.635341754649,194.587897548203,-22.815549467377));
#39400=CARTESIAN_POINT('Ctrl Pts',(-92.6352533032358,194.649417247525,-22.8130872031318));
#39401=CARTESIAN_POINT('Ctrl Pts',(-92.6352555354223,194.710915233541,-22.813239460407));
#39402=CARTESIAN_POINT('Ctrl Pts',(-92.6352597771785,194.827777982667,-22.8135287902681));
#39403=CARTESIAN_POINT('Ctrl Pts',(-92.6356181669856,194.944937528601,-22.8238454833903));
#39404=CARTESIAN_POINT('Ctrl Pts',(-92.6363122024305,195.060609311492,-22.8437503913158));
#39405=CARTESIAN_POINT('Ctrl Pts',(-92.6370151013157,195.177758324314,-22.8639095023411));
#39406=CARTESIAN_POINT('Ctrl Pts',(-92.6380624337549,195.293380955332,-22.8939015457172));
#39407=CARTESIAN_POINT('Ctrl Pts',(-92.6394368321441,195.405674464857,-22.9332509187731));
#39408=CARTESIAN_POINT('Ctrl Pts',(-92.6408125742665,195.518077762428,-22.9726387632492));
#39409=CARTESIAN_POINT('Ctrl Pts',(-92.6425160507556,195.627145736905,-23.0214005371094));
#39410=CARTESIAN_POINT('Ctrl Pts',(-92.6445302477746,195.731121586596,-23.0790660375643));
#39411=CARTESIAN_POINT('Ctrl Pts',(-92.6464133197209,195.828328564758,-23.1329774896954));
#39412=CARTESIAN_POINT('Ctrl Pts',(-92.648567895614,195.92108594318,-23.1946701593036));
#39413=CARTESIAN_POINT('Ctrl Pts',(-92.6509808536453,196.007991577602,-23.2637843521853));
#39414=CARTESIAN_POINT('Ctrl Pts',(-92.6526424374355,196.067835549839,-23.3113769837501));
#39415=CARTESIAN_POINT('Ctrl Pts',(-92.654426548881,196.124905343209,-23.3624894141631));
#39416=CARTESIAN_POINT('Ctrl Pts',(-92.6563183626564,196.179012736657,-23.416693886001));
#39417=CARTESIAN_POINT('Ctrl Pts',(-92.6591703683651,196.260582390604,-23.4984098905685));
#39418=CARTESIAN_POINT('Ctrl Pts',(-92.662273826522,196.335236232571,-23.5873043402695));
#39419=CARTESIAN_POINT('Ctrl Pts',(-92.6655741477087,196.402187385293,-23.6818277609512));
#39420=CARTESIAN_POINT('Ctrl Pts',(-92.6688737047494,196.469123036356,-23.7763292959784));
#39421=CARTESIAN_POINT('Ctrl Pts',(-92.6723699951022,196.528359124176,-23.8764558293057));
#39422=CARTESIAN_POINT('Ctrl Pts',(-92.6760080265184,196.579155640559,-23.9806388846558));
#39423=CARTESIAN_POINT('Ctrl Pts',(-92.6795537293334,196.62866300609,-24.0821779068303));
#39424=CARTESIAN_POINT('Ctrl Pts',(-92.6832340353114,196.670153587621,-24.1875689777959));
#39425=CARTESIAN_POINT('Ctrl Pts',(-92.6869981563052,196.702990298253,-24.2953598116909));
#39426=CARTESIAN_POINT('Ctrl Pts',(-92.6905800925428,196.73423770075,-24.3979335319965));
#39427=CARTESIAN_POINT('Ctrl Pts',(-92.6942379028783,196.757648782941,-24.5026795507455));
#39428=CARTESIAN_POINT('Ctrl Pts',(-92.6979283484141,196.772718404563,-24.6083601145748));
#39429=CARTESIAN_POINT('Ctrl Pts',(-92.7011176222176,196.785741533884,-24.6996889935652));
#39430=CARTESIAN_POINT('Ctrl Pts',(-92.7043312675941,196.792535553064,-24.7917157490855));
#39431=CARTESIAN_POINT('Ctrl Pts',(-92.7075419161026,196.79280204616,-24.8836566929774));
#39432=CARTESIAN_POINT('',(-92.799574486947,196.907869603888,-27.5191247019563));
#39433=CARTESIAN_POINT('',(-92.7927262930866,196.899307404214,-27.3230180880416));
#39434=CARTESIAN_POINT('',(-92.799574486947,176.070258151344,-27.5191247019563));
#39435=CARTESIAN_POINT('Origin',(-91.404,178.232650808519,-27.5103998277807));
#39436=CARTESIAN_POINT('',(-93.0494221937018,178.232650808519,-27.7603998277807));
#39437=CARTESIAN_POINT('Origin',(-93.0494221937018,178.232650808519,-27.5103998277807));
#39438=CARTESIAN_POINT('',(-91.404,178.232650808519,-27.7603998277807));
#39439=CARTESIAN_POINT('Origin',(-93.0083113171306,178.284051263575,-26.3331358530554));
#39440=CARTESIAN_POINT('Ctrl Pts',(-92.9573957913969,178.597710129587,-24.8805613790072));
#39441=CARTESIAN_POINT('Ctrl Pts',(-92.9493588171698,178.597703653483,-24.8808417860233));
#39442=CARTESIAN_POINT('Ctrl Pts',(-92.9417235834657,178.597291899371,-24.8811005341629));
#39443=CARTESIAN_POINT('Ctrl Pts',(-92.9344084356838,178.59658125851,-24.8813405240567));
#39444=CARTESIAN_POINT('Ctrl Pts',(-92.9266898569047,178.595831425747,-24.8815937494128));
#39445=CARTESIAN_POINT('Ctrl Pts',(-92.9193269735098,178.59474839299,-24.8818261130204));
#39446=CARTESIAN_POINT('Ctrl Pts',(-92.912214021468,178.59339659954,-24.8820413180829));
#39447=CARTESIAN_POINT('Ctrl Pts',(-92.9048023021522,178.591988026338,-24.8822655624627));
#39448=CARTESIAN_POINT('Ctrl Pts',(-92.8976612691944,178.590287242799,-24.8824712008042));
#39449=CARTESIAN_POINT('Ctrl Pts',(-92.8906715237379,178.588310081565,-24.8826623669637));
#39450=CARTESIAN_POINT('Ctrl Pts',(-92.8835645744021,178.58629976734,-24.8828567385926));
#39451=CARTESIAN_POINT('Ctrl Pts',(-92.8766133242626,178.584003391101,-24.883036174935));
#39452=CARTESIAN_POINT('Ctrl Pts',(-92.8697030801098,178.581385883323,-24.8832045806415));
#39453=CARTESIAN_POINT('Ctrl Pts',(-92.8629148298387,178.578814585192,-24.8833700133033));
#39454=CARTESIAN_POINT('Ctrl Pts',(-92.8561654607185,178.575933104077,-24.8835248278979));
#39455=CARTESIAN_POINT('Ctrl Pts',(-92.8493667124888,178.572663719949,-24.8836719203253));
#39456=CARTESIAN_POINT('Ctrl Pts',(-92.8430018423264,178.569602979238,-24.8838096257043));
#39457=CARTESIAN_POINT('Ctrl Pts',(-92.8365931902087,178.566201920004,-24.8839405825145));
#39458=CARTESIAN_POINT('Ctrl Pts',(-92.8300945133016,178.562362259248,-24.8840661430948));
#39459=CARTESIAN_POINT('Ctrl Pts',(-92.8237229641727,178.558597710326,-24.8841892474464));
#39460=CARTESIAN_POINT('Ctrl Pts',(-92.8172640111981,178.554411562212,-24.8843071978456));
#39461=CARTESIAN_POINT('Ctrl Pts',(-92.8107101926934,178.549678787358,-24.8844198627333));
#39462=CARTESIAN_POINT('Ctrl Pts',(-92.8066755663977,178.546765222104,-24.884489220882));
#39463=CARTESIAN_POINT('Ctrl Pts',(-92.802604403889,178.543636712762,-24.8845567971268));
#39464=CARTESIAN_POINT('Ctrl Pts',(-92.7986801956593,178.54042001196,-24.884619925877));
#39465=CARTESIAN_POINT('Ctrl Pts',(-92.794670922639,178.537133582957,-24.8846844230647));
#39466=CARTESIAN_POINT('Ctrl Pts',(-92.7908155428221,178.533755339809,-24.8847442582492));
#39467=CARTESIAN_POINT('Ctrl Pts',(-92.7872726892259,178.530462791985,-24.8847980695972));
#39468=CARTESIAN_POINT('Ctrl Pts',(-92.7850332341776,178.528381556436,-24.8848320840129));
#39469=CARTESIAN_POINT('Ctrl Pts',(-92.7829178220547,178.526335438876,-24.8848637247122));
#39470=CARTESIAN_POINT('Ctrl Pts',(-92.7809585738229,178.524376333624,-24.8848929638059));
#39471=CARTESIAN_POINT('Ctrl Pts',(-92.7799981141387,178.523415944031,-24.88490729735));
#39472=CARTESIAN_POINT('Ctrl Pts',(-92.7790750900813,178.522476538705,-24.8849210574222));
#39473=CARTESIAN_POINT('Ctrl Pts',(-92.7781927427862,178.521564647678,-24.88493426192));
#39474=CARTESIAN_POINT('Ctrl Pts',(-92.7756984236669,178.518986810994,-24.8849715898875));
#39475=CARTESIAN_POINT('Ctrl Pts',(-92.7735255225406,178.516632311015,-24.8850043918777));
#39476=CARTESIAN_POINT('Ctrl Pts',(-92.7714421724237,178.514294081324,-24.8850348402007));
#39477=CARTESIAN_POINT('Ctrl Pts',(-92.7693344488231,178.511928496269,-24.885065644744));
#39478=CARTESIAN_POINT('Ctrl Pts',(-92.7673184535998,178.509579071629,-24.8850940377948));
#39479=CARTESIAN_POINT('Ctrl Pts',(-92.7651926573215,178.506995636605,-24.885120731373));
#39480=CARTESIAN_POINT('Ctrl Pts',(-92.7632512470372,178.504636281959,-24.8851451096202));
#39481=CARTESIAN_POINT('Ctrl Pts',(-92.7612179511987,178.502081652862,-24.8851680834482));
#39482=CARTESIAN_POINT('Ctrl Pts',(-92.7589726381619,178.499115546309,-24.8851888564715));
#39483=CARTESIAN_POINT('Ctrl Pts',(-92.7580038657214,178.497835777191,-24.8851978192896));
#39484=CARTESIAN_POINT('Ctrl Pts',(-92.7569960984516,178.496479068164,-24.8852063533018));
#39485=CARTESIAN_POINT('Ctrl Pts',(-92.7559423054548,178.495026338017,-24.8852142888824));
#39486=CARTESIAN_POINT('Ctrl Pts',(-92.7524891235838,178.490265876123,-24.8852402930434));
#39487=CARTESIAN_POINT('Ctrl Pts',(-92.7486292649094,178.484596817232,-24.8852568707478));
#39488=CARTESIAN_POINT('Ctrl Pts',(-92.744595995264,178.477964443975,-24.8852564291894));
#39489=CARTESIAN_POINT('Ctrl Pts',(-92.7407260400672,178.471600627615,-24.8852560055106));
#39490=CARTESIAN_POINT('Ctrl Pts',(-92.7366968785016,178.464348498003,-24.8852398907769));
#39491=CARTESIAN_POINT('Ctrl Pts',(-92.7327569541656,178.456181047871,-24.8851996426861));
#39492=CARTESIAN_POINT('Ctrl Pts',(-92.7290830594351,178.448565076232,-24.8851621122068));
#39493=CARTESIAN_POINT('Ctrl Pts',(-92.7254872452695,178.440152558351,-24.8851035725984));
#39494=CARTESIAN_POINT('Ctrl Pts',(-92.7222018442022,178.430954579643,-24.8850159764796));
#39495=CARTESIAN_POINT('Ctrl Pts',(-92.7190130297971,178.42202700995,-24.8849309555766));
#39496=CARTESIAN_POINT('Ctrl Pts',(-92.7161168939568,178.412358968803,-24.8848185452187));
#39497=CARTESIAN_POINT('Ctrl Pts',(-92.7137511321204,178.402001306718,-24.8846704932625));
#39498=CARTESIAN_POINT('Ctrl Pts',(-92.7114529844283,178.391939669553,-24.8845266726733));
#39499=CARTESIAN_POINT('Ctrl Pts',(-92.7096555712203,178.381227008568,-24.8843492021695));
#39500=CARTESIAN_POINT('Ctrl Pts',(-92.7085974246958,178.369954458029,-24.8841298984481));
#39501=CARTESIAN_POINT('Ctrl Pts',(-92.7079219091433,178.362758117041,-24.8839898960277));
#39502=CARTESIAN_POINT('Ctrl Pts',(-92.7075480870127,178.355334511769,-24.883832832642));
#39503=CARTESIAN_POINT('Ctrl Pts',(-92.7075419090188,178.347717831912,-24.8836564901164));
#39504=CARTESIAN_POINT('Origin',(-93.0494221937018,178.232650808519,-27.5103998277807));
#39505=CARTESIAN_POINT('Origin',(-93.0494221937018,176.070258151344,-27.5103998277807));
#39506=CARTESIAN_POINT('Origin',(-93.0494221937018,178.232650808519,-27.5103998277807));
#39507=CARTESIAN_POINT('',(-93.0494221937018,178.078074491416,-27.7603998277807));
#39508=CARTESIAN_POINT('Ctrl Pts',(-92.799574486947,178.078074491416,-27.5191247019563));
#39509=CARTESIAN_POINT('Ctrl Pts',(-92.8013061460548,178.078074491416,-27.5687129307669));
#39510=CARTESIAN_POINT('Ctrl Pts',(-92.8199981892851,178.078074491416,-27.6249638721329));
#39511=CARTESIAN_POINT('Ctrl Pts',(-92.856267227109,178.078074491416,-27.6692002526185));
#39512=CARTESIAN_POINT('Ctrl Pts',(-92.8804465856582,178.078074491416,-27.6986911729422));
#39513=CARTESIAN_POINT('Ctrl Pts',(-92.9124379418046,178.078074491416,-27.7228422884301));
#39514=CARTESIAN_POINT('Ctrl Pts',(-92.94641210131,178.078074491416,-27.7382694521397));
#39515=CARTESIAN_POINT('Ctrl Pts',(-92.9803862608154,178.078074491416,-27.7536966158493));
#39516=CARTESIAN_POINT('Ctrl Pts',(-93.0163432236799,178.078074491416,-27.7603998277807));
#39517=CARTESIAN_POINT('Ctrl Pts',(-93.0494221937018,178.078074491416,-27.7603998277807));
#39518=CARTESIAN_POINT('',(-93.0494221937018,176.070258151344,-27.7603998277807));
#39519=CARTESIAN_POINT('Origin',(-91.8066135338026,178.071651500781,-27.7379541039723));
#39520=CARTESIAN_POINT('',(-90.876219312314,178.002646191501,-1.06039986658128));
#39521=CARTESIAN_POINT('Origin',(-90.8749990828241,179.003252257703,-1.06039982778067));
#39522=CARTESIAN_POINT('',(-91.7917603780263,177.087110044648,-27.2778495575604));
#39523=CARTESIAN_POINT('',(-91.8066135158881,177.072264152015,-27.703054728106));
#39524=CARTESIAN_POINT('Ctrl Pts',(-91.7917603765011,177.087109176097,-27.2778496149458));
#39525=CARTESIAN_POINT('Ctrl Pts',(-91.8045811325332,177.087101409873,-27.2780728140271));
#39526=CARTESIAN_POINT('Ctrl Pts',(-91.8175988562873,177.087324933971,-27.278505134418));
#39527=CARTESIAN_POINT('Ctrl Pts',(-91.8310732711747,177.087827445176,-27.2791780656742));
#39528=CARTESIAN_POINT('Ctrl Pts',(-91.8441412092224,177.088314797342,-27.2798306969045));
#39529=CARTESIAN_POINT('Ctrl Pts',(-91.857638293204,177.089064226935,-27.2807098532358));
#39530=CARTESIAN_POINT('Ctrl Pts',(-91.8718073197354,177.090159626779,-27.2818688758187));
#39531=CARTESIAN_POINT('Ctrl Pts',(-91.8851070976827,177.09118782548,-27.2829567940997));
#39532=CARTESIAN_POINT('Ctrl Pts',(-91.8989985234377,177.092520654621,-27.2842915748456));
#39533=CARTESIAN_POINT('Ctrl Pts',(-91.9136930953961,177.094267030496,-27.2859357574721));
#39534=CARTESIAN_POINT('Ctrl Pts',(-91.9228846746935,177.095359403407,-27.2869642076395));
#39535=CARTESIAN_POINT('Ctrl Pts',(-91.9323907088708,177.096614359212,-27.2881140714145));
#39536=CARTESIAN_POINT('Ctrl Pts',(-91.9422664783092,177.098067935251,-27.289403921243));
#39537=CARTESIAN_POINT('Ctrl Pts',(-91.9543392577051,177.099844880629,-27.2909807171099));
#39538=CARTESIAN_POINT('Ctrl Pts',(-91.9669207376908,177.101918231132,-27.29271811328));
#39539=CARTESIAN_POINT('Ctrl Pts',(-91.9797409906766,177.104281788345,-27.294597563645));
#39540=CARTESIAN_POINT('Ctrl Pts',(-91.9924192197117,177.106619161851,-27.2964561932846));
#39541=CARTESIAN_POINT('Ctrl Pts',(-92.0053313549192,177.109240630541,-27.2984535066055));
#39542=CARTESIAN_POINT('Ctrl Pts',(-92.0181891418244,177.112110530229,-27.3005456636943));
#39543=CARTESIAN_POINT('Ctrl Pts',(-92.030953137446,177.1149594954,-27.3026225595177));
#39544=CARTESIAN_POINT('Ctrl Pts',(-92.0436633543715,177.118053595742,-27.3047925189542));
#39545=CARTESIAN_POINT('Ctrl Pts',(-92.056029891737,177.121310776574,-27.306992221596));
#39546=CARTESIAN_POINT('Ctrl Pts',(-92.0689446315703,177.124712346618,-27.3092894359649));
#39547=CARTESIAN_POINT('Ctrl Pts',(-92.0814843202749,177.128292069264,-27.3116186728826));
#39548=CARTESIAN_POINT('Ctrl Pts',(-92.0933135152663,177.131899207869,-27.3138915652509));
#39549=CARTESIAN_POINT('Ctrl Pts',(-92.1043881611405,177.135276257847,-27.3160194765846));
#39550=CARTESIAN_POINT('Ctrl Pts',(-92.1148398592319,177.138676198993,-27.3180974763561));
#39551=CARTESIAN_POINT('Ctrl Pts',(-92.1243921197936,177.141934317214,-27.3200464675534));
#39552=CARTESIAN_POINT('Ctrl Pts',(-92.132174315739,177.144588695645,-27.321634304411));
#39553=CARTESIAN_POINT('Ctrl Pts',(-92.1394042687164,177.147158287204,-27.3231449249206));
#39554=CARTESIAN_POINT('Ctrl Pts',(-92.1465228018765,177.149775561475,-27.3246609839413));
#39555=CARTESIAN_POINT('Ctrl Pts',(-92.1536359838409,177.15239086827,-27.3261759032991));
#39556=CARTESIAN_POINT('Ctrl Pts',(-92.1606380242946,177.155053812343,-27.3276964987019));
#39557=CARTESIAN_POINT('Ctrl Pts',(-92.1679729875797,177.157945048694,-27.3293185022033));
#39558=CARTESIAN_POINT('Ctrl Pts',(-92.1697123133342,177.158630642017,-27.329703124778));
#39559=CARTESIAN_POINT('Ctrl Pts',(-92.1714703744713,177.159329292739,-27.3300935009301));
#39560=CARTESIAN_POINT('Ctrl Pts',(-92.17325311903,177.160043839368,-27.3304910014956));
#39561=CARTESIAN_POINT('Ctrl Pts',(-92.1802691234946,177.16285594294,-27.3320553679263));
#39562=CARTESIAN_POINT('Ctrl Pts',(-92.187667599228,177.165910456954,-27.3337293896705));
#39563=CARTESIAN_POINT('Ctrl Pts',(-92.1958074718896,177.16940678335,-27.3356022198036));
#39564=CARTESIAN_POINT('Ctrl Pts',(-92.205893657202,177.173739111067,-27.3379228595195));
#39565=CARTESIAN_POINT('Ctrl Pts',(-92.2170736377408,177.178741136043,-27.3405214808297));
#39566=CARTESIAN_POINT('Ctrl Pts',(-92.2289642024501,177.184365210237,-27.3433350657026));
#39567=CARTESIAN_POINT('Ctrl Pts',(-92.2400032153233,177.18958651208,-27.3459471535547));
#39568=CARTESIAN_POINT('Ctrl Pts',(-92.2516541129837,177.195344499609,-27.3487444050558));
#39569=CARTESIAN_POINT('Ctrl Pts',(-92.2636011550415,177.201559276357,-27.3516641007051));
#39570=CARTESIAN_POINT('Ctrl Pts',(-92.2740752961894,177.207007859241,-27.354223839274));
#39571=CARTESIAN_POINT('Ctrl Pts',(-92.2847766296193,177.212807119931,-27.3568774295618));
#39572=CARTESIAN_POINT('Ctrl Pts',(-92.2954918937468,177.218870746235,-27.3595756914471));
#39573=CARTESIAN_POINT('Ctrl Pts',(-92.3064423381645,177.225067457955,-27.3623331752057));
#39574=CARTESIAN_POINT('Ctrl Pts',(-92.3174209340767,177.231549749587,-27.3651418111627));
#39575=CARTESIAN_POINT('Ctrl Pts',(-92.3281225527286,177.238136714198,-27.3679186333639));
#39576=CARTESIAN_POINT('Ctrl Pts',(-92.3389739198131,177.244815850626,-27.3707343118154));
#39577=CARTESIAN_POINT('Ctrl Pts',(-92.3495399982651,177.25160238022,-27.3735170245292));
#39578=CARTESIAN_POINT('Ctrl Pts',(-92.3595196722796,177.258256234143,-27.3761770277906));
#39579=CARTESIAN_POINT('Ctrl Pts',(-92.3702070000152,177.265381909539,-27.3790256505602));
#39580=CARTESIAN_POINT('Ctrl Pts',(-92.3802213943563,177.272354919895,-27.3817332703447));
#39581=CARTESIAN_POINT('Ctrl Pts',(-92.3892205162368,177.278826405025,-27.3841902510646));
#39582=CARTESIAN_POINT('Ctrl Pts',(-92.3908529867411,177.280000353854,-27.3846359555021));
#39583=CARTESIAN_POINT('Ctrl Pts',(-92.3924521224041,177.281157681513,-27.3850734196706));
#39584=CARTESIAN_POINT('Ctrl Pts',(-92.3940159753835,177.282296165229,-27.3855020007181));
#39585=CARTESIAN_POINT('Ctrl Pts',(-92.4015759093282,177.287799791082,-27.3875738351247));
#39586=CARTESIAN_POINT('Ctrl Pts',(-92.4083232187586,177.292865492011,-27.3894467678795));
#39587=CARTESIAN_POINT('Ctrl Pts',(-92.4146525210215,177.297724074192,-27.3912171267562));
#39588=CARTESIAN_POINT('Ctrl Pts',(-92.4212162729674,177.302762627719,-27.3930530631736));
#39589=CARTESIAN_POINT('Ctrl Pts',(-92.4273305844086,177.30757906097,-27.3947788620438));
#39590=CARTESIAN_POINT('Ctrl Pts',(-92.4334153219295,177.312484039271,-27.3965045843962));
#39591=CARTESIAN_POINT('Ctrl Pts',(-92.4393397906555,177.317259823016,-27.398184852127));
#39592=CARTESIAN_POINT('Ctrl Pts',(-92.4452364315931,177.322119724014,-27.3998651655514));
#39593=CARTESIAN_POINT('Ctrl Pts',(-92.4514721556106,177.327393340669,-27.4016474449616));
#39594=CARTESIAN_POINT('Ctrl Pts',(-92.454037468978,177.329562852864,-27.4023806565634));
#39595=CARTESIAN_POINT('Ctrl Pts',(-92.4566599035894,177.331802885565,-27.403131119592));
#39596=CARTESIAN_POINT('Ctrl Pts',(-92.4593637119408,177.334138678744,-27.4039058737012));
#39597=CARTESIAN_POINT('Ctrl Pts',(-92.4693766129531,177.342788724474,-27.4067749883706));
#39598=CARTESIAN_POINT('Ctrl Pts',(-92.4804525277323,177.352711323325,-27.4099856242261));
#39599=CARTESIAN_POINT('Ctrl Pts',(-92.4921178648604,177.3637423763,-27.4134187486906));
#39600=CARTESIAN_POINT('Ctrl Pts',(-92.502329228141,177.373398512942,-27.4164239666889));
#39601=CARTESIAN_POINT('Ctrl Pts',(-92.5129913600185,177.383904325928,-27.4195993654419));
#39602=CARTESIAN_POINT('Ctrl Pts',(-92.523796364971,177.39511067789,-27.4228611942963));
#39603=CARTESIAN_POINT('Ctrl Pts',(-92.5306854689697,177.402255674533,-27.4249408859116));
#39604=CARTESIAN_POINT('Ctrl Pts',(-92.537632882494,177.409684626192,-27.4270556401241));
#39605=CARTESIAN_POINT('Ctrl Pts',(-92.5445635787877,177.417348613649,-27.42918364439));
#39606=CARTESIAN_POINT('Ctrl Pts',(-92.5546472216614,177.428499140122,-27.432279730864));
#39607=CARTESIAN_POINT('Ctrl Pts',(-92.5646939225449,177.440149277013,-27.4354036173132));
#39608=CARTESIAN_POINT('Ctrl Pts',(-92.5744982182309,177.452087492152,-27.4384906475315));
#39609=CARTESIAN_POINT('Ctrl Pts',(-92.5844356201335,177.464187784273,-27.4416195882476));
#39610=CARTESIAN_POINT('Ctrl Pts',(-92.5941234435934,177.476583497852,-27.4447104334219));
#39611=CARTESIAN_POINT('Ctrl Pts',(-92.6033828812936,177.489013900112,-27.4477016242928));
#39612=CARTESIAN_POINT('Ctrl Pts',(-92.6082513784711,177.495549651016,-27.4492743552495));
#39613=CARTESIAN_POINT('Ctrl Pts',(-92.6130020860898,177.502094368383,-27.4508196550882));
#39614=CARTESIAN_POINT('Ctrl Pts',(-92.6176134779488,177.508606649291,-27.4523295089614));
#39615=CARTESIAN_POINT('Ctrl Pts',(-92.6302897388655,177.526508266519,-27.456479948184));
#39616=CARTESIAN_POINT('Ctrl Pts',(-92.6419992537847,177.54427700684,-27.4603670287155));
#39617=CARTESIAN_POINT('Ctrl Pts',(-92.6528799446758,177.561902231423,-27.4640261669387));
#39618=CARTESIAN_POINT('Ctrl Pts',(-92.6641996549468,177.580238607094,-27.4678329458412));
#39619=CARTESIAN_POINT('Ctrl Pts',(-92.6746228302278,177.598420481755,-27.4713932570777));
#39620=CARTESIAN_POINT('Ctrl Pts',(-92.6842795955292,177.616489055328,-27.4747442181577));
#39621=CARTESIAN_POINT('Ctrl Pts',(-92.6943034910262,177.635244558608,-27.4782225758306));
#39622=CARTESIAN_POINT('Ctrl Pts',(-92.7035021702906,177.653878800411,-27.4814756176905));
#39623=CARTESIAN_POINT('Ctrl Pts',(-92.7119860378006,177.672481056834,-27.484538076938));
#39624=CARTESIAN_POINT('Ctrl Pts',(-92.7172001521203,177.683913848715,-27.4864202388878));
#39625=CARTESIAN_POINT('Ctrl Pts',(-92.722143544097,177.695335339441,-27.488230264105));
#39626=CARTESIAN_POINT('Ctrl Pts',(-92.7268342010058,177.706771965894,-27.4899743933663));
#39627=CARTESIAN_POINT('Ctrl Pts',(-92.7300263118074,177.714554879789,-27.4911613174928));
#39628=CARTESIAN_POINT('Ctrl Pts',(-92.7330992344749,177.722340496649,-27.4923153398501));
#39629=CARTESIAN_POINT('Ctrl Pts',(-92.7360523817629,177.730123791418,-27.4934356923085));
#39630=CARTESIAN_POINT('Ctrl Pts',(-92.7476845439183,177.760781438337,-27.4978486525152));
#39631=CARTESIAN_POINT('Ctrl Pts',(-92.7574594605283,177.791399052773,-27.5017378734452));
#39632=CARTESIAN_POINT('Ctrl Pts',(-92.765587520785,177.821667089405,-27.5050607180117));
#39633=CARTESIAN_POINT('Ctrl Pts',(-92.7736970757166,177.851866214164,-27.5083759973884));
#39634=CARTESIAN_POINT('Ctrl Pts',(-92.7801672693741,177.881717471175,-27.5111275296218));
#39635=CARTESIAN_POINT('Ctrl Pts',(-92.785196575633,177.910963143389,-27.513289708895));
#39636=CARTESIAN_POINT('Ctrl Pts',(-92.7902925514145,177.940596502274,-27.5154805504631));
#39637=CARTESIAN_POINT('Ctrl Pts',(-92.7939092134036,177.96960813584,-27.5170663318279));
#39638=CARTESIAN_POINT('Ctrl Pts',(-92.7962419706694,177.997780164328,-27.5180371209173));
#39639=CARTESIAN_POINT('Ctrl Pts',(-92.7985294505869,178.025405391497,-27.5189890676024));
#39640=CARTESIAN_POINT('Ctrl Pts',(-92.7995823466957,178.052223586547,-27.5193497757114));
#39641=CARTESIAN_POINT('Ctrl Pts',(-92.799574486947,178.078074491416,-27.5191247019563));
#39642=CARTESIAN_POINT('Origin',(-93.0534326972063,182.62538294024,-27.6252240819598));
#39643=CARTESIAN_POINT('Ctrl Pts',(-92.7075412551946,182.505302155194,-24.8836567536891));
#39644=CARTESIAN_POINT('Ctrl Pts',(-92.7075504775139,182.493918598039,-24.8839202865694));
#39645=CARTESIAN_POINT('Ctrl Pts',(-92.7083400502504,182.48284318158,-24.8841515445425));
#39646=CARTESIAN_POINT('Ctrl Pts',(-92.7097638172189,182.472233838907,-24.8843498122812));
#39647=CARTESIAN_POINT('Ctrl Pts',(-92.7112182486227,182.461395997114,-24.8845523502188));
#39648=CARTESIAN_POINT('Ctrl Pts',(-92.7133335348546,182.451045004114,-24.8847204737186));
#39649=CARTESIAN_POINT('Ctrl Pts',(-92.7159195851923,182.441304692301,-24.8848565616181));
#39650=CARTESIAN_POINT('Ctrl Pts',(-92.7186482763487,182.431027126425,-24.8850001558253));
#39651=CARTESIAN_POINT('Ctrl Pts',(-92.7218999458439,182.421429806783,-24.8851081083014));
#39652=CARTESIAN_POINT('Ctrl Pts',(-92.7254298736807,182.412602000494,-24.8851864152666));
#39653=CARTESIAN_POINT('Ctrl Pts',(-92.7283190076995,182.405376720931,-24.8852505070348));
#39654=CARTESIAN_POINT('Ctrl Pts',(-92.7313938441669,182.398665632947,-24.8852948206822));
#39655=CARTESIAN_POINT('Ctrl Pts',(-92.7345188285748,182.392491859928,-24.8853238193183));
#39656=CARTESIAN_POINT('Ctrl Pts',(-92.7374195278282,182.386761188522,-24.8853507366756));
#39657=CARTESIAN_POINT('Ctrl Pts',(-92.7403343365571,182.381539913812,-24.8853634469555));
#39658=CARTESIAN_POINT('Ctrl Pts',(-92.74325768421,182.376671541253,-24.8853671986202));
#39659=CARTESIAN_POINT('Ctrl Pts',(-92.7463927453544,182.371450593402,-24.8853712219865));
#39660=CARTESIAN_POINT('Ctrl Pts',(-92.7495380959252,182.366635028489,-24.8853649469838));
#39661=CARTESIAN_POINT('Ctrl Pts',(-92.7527432204486,182.362053153344,-24.8853519479393));
#39662=CARTESIAN_POINT('Ctrl Pts',(-92.7560114934907,182.357381004444,-24.885338692783));
#39663=CARTESIAN_POINT('Ctrl Pts',(-92.7593425109649,182.35295148902,-24.8853184408668));
#39664=CARTESIAN_POINT('Ctrl Pts',(-92.7628361388878,182.348610030441,-24.8852921275605));
#39665=CARTESIAN_POINT('Ctrl Pts',(-92.7662616276846,182.344353246934,-24.8852663274646));
#39666=CARTESIAN_POINT('Ctrl Pts',(-92.7698438500712,182.340180733541,-24.8852347028178));
#39667=CARTESIAN_POINT('Ctrl Pts',(-92.7737143715927,182.335977986319,-24.8851954658594));
#39668=CARTESIAN_POINT('Ctrl Pts',(-92.7759669164534,182.333532094569,-24.8851726309499));
#39669=CARTESIAN_POINT('Ctrl Pts',(-92.778317767123,182.331076557352,-24.885147168768));
#39670=CARTESIAN_POINT('Ctrl Pts',(-92.780798325094,182.328594920776,-24.8851182689249));
#39671=CARTESIAN_POINT('Ctrl Pts',(-92.7862521622845,182.32313871213,-24.8850547287694));
#39672=CARTESIAN_POINT('Ctrl Pts',(-92.7923311291102,182.317566588365,-24.8849741889644));
#39673=CARTESIAN_POINT('Ctrl Pts',(-92.7989996155194,182.312092324159,-24.8848708397541));
#39674=CARTESIAN_POINT('Ctrl Pts',(-92.8054247138248,182.306817861034,-24.8847712626094));
#39675=CARTESIAN_POINT('Ctrl Pts',(-92.8123970368289,182.301635196626,-24.8846504707601));
#39676=CARTESIAN_POINT('Ctrl Pts',(-92.819841635782,182.296717291439,-24.8845055695149));
#39677=CARTESIAN_POINT('Ctrl Pts',(-92.8271307795877,182.291902079988,-24.8843636940398));
#39678=CARTESIAN_POINT('Ctrl Pts',(-92.8348722873588,182.287341479577,-24.8841986846584));
#39679=CARTESIAN_POINT('Ctrl Pts',(-92.8429569721211,182.283167177839,-24.8840105192125));
#39680=CARTESIAN_POINT('Ctrl Pts',(-92.8509581861374,182.279035973896,-24.8838242964905));
#39681=CARTESIAN_POINT('Ctrl Pts',(-92.8592948805239,182.275283727472,-24.8836153900268));
#39682=CARTESIAN_POINT('Ctrl Pts',(-92.8678305064056,182.271997342436,-24.8833866297884));
#39683=CARTESIAN_POINT('Ctrl Pts',(-92.876381193895,182.268705158382,-24.8831574658894));
#39684=CARTESIAN_POINT('Ctrl Pts',(-92.8851307039976,182.265880859912,-24.8829083898952));
#39685=CARTESIAN_POINT('Ctrl Pts',(-92.8939217404519,182.263563224449,-24.8826450673857));
#39686=CARTESIAN_POINT('Ctrl Pts',(-92.9027799092986,182.261227890456,-24.8823797340246));
#39687=CARTESIAN_POINT('Ctrl Pts',(-92.9116793356584,182.259407054312,-24.882099964424));
#39688=CARTESIAN_POINT('Ctrl Pts',(-92.9204518759178,182.258087588217,-24.8818141122661));
#39689=CARTESIAN_POINT('Ctrl Pts',(-92.9294657635907,182.25673182138,-24.8815203958322));
#39690=CARTESIAN_POINT('Ctrl Pts',(-92.938344756557,182.255905208756,-24.8812202980249));
#39691=CARTESIAN_POINT('Ctrl Pts',(-92.9469131395443,182.255538487998,-24.8809250497364));
#39692=CARTESIAN_POINT('Ctrl Pts',(-92.9504644098265,182.255386496131,-24.8808026805012));
#39693=CARTESIAN_POINT('Ctrl Pts',(-92.9539624828853,182.255312883122,-24.8806811658646));
#39694=CARTESIAN_POINT('Ctrl Pts',(-92.9573957062726,182.25531027826,-24.8805613819776));
#39695=CARTESIAN_POINT('Origin',(-93.0494221937017,182.620369603888,-27.5103998277807));
#39696=CARTESIAN_POINT('Origin',(-91.404,182.620369603888,-27.5103998277807));
#39697=CARTESIAN_POINT('',(-93.0494221937017,182.620369603888,-27.7603998277807));
#39698=CARTESIAN_POINT('',(-91.404,182.620369603888,-27.7603998277807));
#39699=CARTESIAN_POINT('Origin',(-93.0494221937017,182.620369603888,-27.5103998277807));
#39700=CARTESIAN_POINT('Origin',(-93.0494221937018,176.070258151344,-27.5103998277807));
#39701=CARTESIAN_POINT('',(-93.0494221937017,192.520150808519,-27.7603998277807));
#39702=CARTESIAN_POINT('Origin',(-93.0494221937017,192.520150808519,-27.5103998277807));
#39703=CARTESIAN_POINT('Origin',(-93.0494221937017,182.620369603888,-27.5103998277807));
#39704=CARTESIAN_POINT('',(-93.0494221937018,176.070258151344,-27.7603998277807));
#39705=CARTESIAN_POINT('Origin',(-91.404,192.520150808519,-27.5103998277807));
#39706=CARTESIAN_POINT('Origin',(-93.0494221937017,192.520150808519,-27.5103998277807));
#39707=CARTESIAN_POINT('',(-91.404,192.520150808519,-27.7603998277807));
#39708=CARTESIAN_POINT('Origin',(-88.5182960798129,197.068864792947,-27.7379540873154));
#39709=CARTESIAN_POINT('Ctrl Pts',(-88.5331445661206,198.053407133393,-27.2778495758471));
#39710=CARTESIAN_POINT('Ctrl Pts',(-87.9774137693308,198.053744949307,-27.287523357396));
#39711=CARTESIAN_POINT('Ctrl Pts',(-87.5334212421711,197.600989679746,-27.2873709144313));
#39712=CARTESIAN_POINT('Ctrl Pts',(-87.5337537390916,197.054016298219,-27.2778495761316));
#39713=CARTESIAN_POINT('Origin',(-93.0191694257788,192.557975724154,-26.6440668195584));
#39714=CARTESIAN_POINT('Ctrl Pts',(-92.9573957913974,192.885210129586,-24.8805613790069));
#39715=CARTESIAN_POINT('Ctrl Pts',(-92.9493588455249,192.885203653388,-24.8808417850388));
#39716=CARTESIAN_POINT('Ctrl Pts',(-92.9417236314456,192.88479189468,-24.8811005327215));
#39717=CARTESIAN_POINT('Ctrl Pts',(-92.9344084920142,192.884081243121,-24.8813405226755));
#39718=CARTESIAN_POINT('Ctrl Pts',(-92.9266899313865,192.883331399979,-24.8815937477886));
#39719=CARTESIAN_POINT('Ctrl Pts',(-92.9193270527806,192.882248350841,-24.8818261117779));
#39720=CARTESIAN_POINT('Ctrl Pts',(-92.9122140918345,192.880896532668,-24.8820413177414));
#39721=CARTESIAN_POINT('Ctrl Pts',(-92.9048023714975,192.879487935275,-24.88226556281));
#39722=CARTESIAN_POINT('Ctrl Pts',(-92.8976613220889,192.877787119132,-24.8824712024444));
#39723=CARTESIAN_POINT('Ctrl Pts',(-92.8906715464546,192.875809914224,-24.882662370306));
#39724=CARTESIAN_POINT('Ctrl Pts',(-92.8835645693622,192.873799556421,-24.8828567435855));
#39725=CARTESIAN_POINT('Ctrl Pts',(-92.8766132771739,192.871503125394,-24.8830361820131));
#39726=CARTESIAN_POINT('Ctrl Pts',(-92.8697029797625,192.868885549073,-24.8832045899848));
#39727=CARTESIAN_POINT('Ctrl Pts',(-92.862914672291,192.866314181759,-24.8833700249906));
#39728=CARTESIAN_POINT('Ctrl Pts',(-92.8561652352195,192.863432617737,-24.8835248420875));
#39729=CARTESIAN_POINT('Ctrl Pts',(-92.8493664118112,192.860163134689,-24.8836719369056));
#39730=CARTESIAN_POINT('Ctrl Pts',(-92.8430014523453,192.857102292272,-24.8838096449321));
#39731=CARTESIAN_POINT('Ctrl Pts',(-92.8365927043212,192.85370111527,-24.8839406042523));
#39732=CARTESIAN_POINT('Ctrl Pts',(-92.8300939280392,192.849861318278,-24.8840661669648));
#39733=CARTESIAN_POINT('Ctrl Pts',(-92.8237227100873,192.846096889028,-24.8841892651256));
#39734=CARTESIAN_POINT('Ctrl Pts',(-92.8172640972112,192.841910899141,-24.8843072096452));
#39735=CARTESIAN_POINT('Ctrl Pts',(-92.8107106316708,192.837178345615,-24.8844198687758));
#39736=CARTESIAN_POINT('Ctrl Pts',(-92.8066759252866,192.834264701862,-24.8844892284926));
#39737=CARTESIAN_POINT('Ctrl Pts',(-92.8026046816352,192.831136107185,-24.8845568060907));
#39738=CARTESIAN_POINT('Ctrl Pts',(-92.7986803906787,192.827919314129,-24.8846199359862));
#39739=CARTESIAN_POINT('Ctrl Pts',(-92.7946710460169,192.824632801429,-24.8846844341369));
#39740=CARTESIAN_POINT('Ctrl Pts',(-92.7908155919088,192.82125446799,-24.8847442700974));
#39741=CARTESIAN_POINT('Ctrl Pts',(-92.7872726594197,192.817961821468,-24.8847980820529));
#39742=CARTESIAN_POINT('Ctrl Pts',(-92.7850334124638,192.81588076327,-24.8848320929346));
#39743=CARTESIAN_POINT('Ctrl Pts',(-92.7829181779267,192.813834811682,-24.8848637305832));
#39744=CARTESIAN_POINT('Ctrl Pts',(-92.7809590655513,192.811875842294,-24.8848929671106));
#39745=CARTESIAN_POINT('Ctrl Pts',(-92.7799984753723,192.810915322224,-24.8849073023379));
#39746=CARTESIAN_POINT('Ctrl Pts',(-92.7790753262052,192.809975787757,-24.8849210639724));
#39747=CARTESIAN_POINT('Ctrl Pts',(-92.7781928600586,192.809063770583,-24.884934269915));
#39748=CARTESIAN_POINT('Ctrl Pts',(-92.7756984338586,192.806485813864,-24.8849715985414));
#39749=CARTESIAN_POINT('Ctrl Pts',(-92.7735254163363,192.80413117774,-24.8850044010452));
#39750=CARTESIAN_POINT('Ctrl Pts',(-92.7714419476431,192.801792800942,-24.8850348495955));
#39751=CARTESIAN_POINT('Ctrl Pts',(-92.7693341099778,192.799427073678,-24.8850656542825));
#39752=CARTESIAN_POINT('Ctrl Pts',(-92.767317997883,192.797077495541,-24.8850940472001));
#39753=CARTESIAN_POINT('Ctrl Pts',(-92.7651920912835,192.794493903298,-24.885120740198));
#39754=CARTESIAN_POINT('Ctrl Pts',(-92.7632505698731,192.792134392462,-24.8851451180455));
#39755=CARTESIAN_POINT('Ctrl Pts',(-92.7612171673709,192.789579601972,-24.8851680910868));
#39756=CARTESIAN_POINT('Ctrl Pts',(-92.7589717577044,192.786613331499,-24.8851888627733));
#39757=CARTESIAN_POINT('Ctrl Pts',(-92.7580030465568,192.785333627703,-24.885197824062));
#39758=CARTESIAN_POINT('Ctrl Pts',(-92.756995350784,192.783976999867,-24.8852063565317));
#39759=CARTESIAN_POINT('Ctrl Pts',(-92.7559416421281,192.782524373171,-24.8852142905991));
#39760=CARTESIAN_POINT('Ctrl Pts',(-92.7524883658504,192.777763739119,-24.8852402925936));
#39761=CARTESIAN_POINT('Ctrl Pts',(-92.7486284342633,192.772094513081,-24.8852568675077));
#39762=CARTESIAN_POINT('Ctrl Pts',(-92.744595116482,192.765461982889,-24.8852564225035));
#39763=CARTESIAN_POINT('Ctrl Pts',(-92.7407251137749,192.759098013771,-24.8852559955181));
#39764=CARTESIAN_POINT('Ctrl Pts',(-92.7366959273621,192.751845740312,-24.8852398768648));
#39765=CARTESIAN_POINT('Ctrl Pts',(-92.7327560037797,192.743678160801,-24.8851996242313));
#39766=CARTESIAN_POINT('Ctrl Pts',(-92.729082081419,192.736062009784,-24.8851620892266));
#39767=CARTESIAN_POINT('Ctrl Pts',(-92.7254862630401,192.72764931286,-24.8851035442286));
#39768=CARTESIAN_POINT('Ctrl Pts',(-92.7222008892116,192.718451159796,-24.8850159416732));
#39769=CARTESIAN_POINT('Ctrl Pts',(-92.7190120894547,192.709523387863,-24.8849309142084));
#39770=CARTESIAN_POINT('Ctrl Pts',(-92.7161160000532,192.699855143449,-24.8848184960995));
#39771=CARTESIAN_POINT('Ctrl Pts',(-92.7137503274623,192.689497281236,-24.884670434932));
#39772=CARTESIAN_POINT('Ctrl Pts',(-92.7114522526739,192.67943538928,-24.8845266045314));
#39773=CARTESIAN_POINT('Ctrl Pts',(-92.7096549587807,192.668722468658,-24.8843491224337));
#39774=CARTESIAN_POINT('Ctrl Pts',(-92.7085969934463,192.657449658613,-24.8841298049317));
#39775=CARTESIAN_POINT('Ctrl Pts',(-92.7079217500711,192.650254819562,-24.8839898261579));
#39776=CARTESIAN_POINT('Ctrl Pts',(-92.7075480856584,192.64283282193,-24.8838327934317));
#39777=CARTESIAN_POINT('Ctrl Pts',(-92.7075419090156,192.635217831913,-24.8836564900215));
#39778=CARTESIAN_POINT('Origin',(-93.0494221937017,192.520150808519,-27.5103998277807));
#39779=CARTESIAN_POINT('Origin',(-91.7970585045187,197.059309906802,-27.4643379533252));
#39780=CARTESIAN_POINT('Origin',(-90.8749990808611,196.137264053297,-1.06039982778066));
#39781=CARTESIAN_POINT('Ctrl Pts',(-92.799574486947,197.062441811272,-27.5191247019563));
#39782=CARTESIAN_POINT('Ctrl Pts',(-92.7995818910398,197.086794041098,-27.5193367274341));
#39783=CARTESIAN_POINT('Ctrl Pts',(-92.7985868356982,197.111835943867,-27.5190333039819));
#39784=CARTESIAN_POINT('Ctrl Pts',(-92.796499157371,197.137566597876,-27.5182207901179));
#39785=CARTESIAN_POINT('Ctrl Pts',(-92.7945453218033,197.161647638678,-27.5174603671802));
#39786=CARTESIAN_POINT('Ctrl Pts',(-92.7916342237423,197.186332863311,-27.5162536736344));
#39787=CARTESIAN_POINT('Ctrl Pts',(-92.787652272618,197.211605695409,-27.5145951859823));
#39788=CARTESIAN_POINT('Ctrl Pts',(-92.7838576694868,197.235689458574,-27.5130147290049));
#39789=CARTESIAN_POINT('Ctrl Pts',(-92.7790905273871,197.260307611924,-27.5110237313857));
#39790=CARTESIAN_POINT('Ctrl Pts',(-92.7732173687684,197.285419142468,-27.5086116127984));
#39791=CARTESIAN_POINT('Ctrl Pts',(-92.7676789087142,197.309099621381,-27.5063369556148));
#39792=CARTESIAN_POINT('Ctrl Pts',(-92.7611567854851,197.333219420791,-27.5036875939213));
#39793=CARTESIAN_POINT('Ctrl Pts',(-92.753508466162,197.357710546395,-27.5006526747149));
#39794=CARTESIAN_POINT('Ctrl Pts',(-92.7462578874274,197.38092804386,-27.4977755824114));
#39795=CARTESIAN_POINT('Ctrl Pts',(-92.7379951266737,197.404479741275,-27.4945518174757));
#39796=CARTESIAN_POINT('Ctrl Pts',(-92.7285716857864,197.42826915538,-27.4909729895999));
#39797=CARTESIAN_POINT('Ctrl Pts',(-92.7280547498202,197.429574156803,-27.4907766680154));
#39798=CARTESIAN_POINT('Ctrl Pts',(-92.7275343141379,197.430879862314,-27.4905792785794));
#39799=CARTESIAN_POINT('Ctrl Pts',(-92.7270103517716,197.432186251932,-27.4903808201498));
#39800=CARTESIAN_POINT('Ctrl Pts',(-92.7180863420374,197.454436387474,-27.4870007206014));
#39801=CARTESIAN_POINT('Ctrl Pts',(-92.708096689179,197.476983413816,-27.4832955542644));
#39802=CARTESIAN_POINT('Ctrl Pts',(-92.6969979073246,197.499486866207,-27.4792998834845));
#39803=CARTESIAN_POINT('Ctrl Pts',(-92.6930817271077,197.507427158774,-27.4778900200357));
#39804=CARTESIAN_POINT('Ctrl Pts',(-92.6890278718911,197.515361901334,-27.476444187603));
#39805=CARTESIAN_POINT('Ctrl Pts',(-92.6848358279918,197.523275882473,-27.4749645279908));
#39806=CARTESIAN_POINT('Ctrl Pts',(-92.6737513748629,197.54420174945,-27.47105206476));
#39807=CARTESIAN_POINT('Ctrl Pts',(-92.6616970667442,197.564981162718,-27.4669021998948));
#39808=CARTESIAN_POINT('Ctrl Pts',(-92.6487825210355,197.585405663621,-27.4625626218526));
#39809=CARTESIAN_POINT('Ctrl Pts',(-92.6352941028779,197.606737750329,-27.4580302097508));
#39810=CARTESIAN_POINT('Ctrl Pts',(-92.6208676472619,197.627681976024,-27.4532910490529));
#39811=CARTESIAN_POINT('Ctrl Pts',(-92.6056796476497,197.648023870717,-27.4484119117845));
#39812=CARTESIAN_POINT('Ctrl Pts',(-92.5901995056741,197.668757043349,-27.4434389239282));
#39813=CARTESIAN_POINT('Ctrl Pts',(-92.5739290739435,197.68886380502,-27.4383208655384));
#39814=CARTESIAN_POINT('Ctrl Pts',(-92.5570982129888,197.708151184078,-27.4331367989499));
#39815=CARTESIAN_POINT('Ctrl Pts',(-92.5401296008179,197.727596419584,-27.4279103036657));
#39816=CARTESIAN_POINT('Ctrl Pts',(-92.5225924009599,197.74620823288,-27.4226171100113));
#39817=CARTESIAN_POINT('Ctrl Pts',(-92.5047508980314,197.763832772081,-27.4173409885123));
#39818=CARTESIAN_POINT('Ctrl Pts',(-92.4905081373976,197.777902331924,-27.4131290935903));
#39819=CARTESIAN_POINT('Ctrl Pts',(-92.4760722112799,197.791343526365,-27.4089281998583));
#39820=CARTESIAN_POINT('Ctrl Pts',(-92.4615837069364,197.804101150845,-27.4047796639509));
#39821=CARTESIAN_POINT('Ctrl Pts',(-92.4403290335837,197.82281661896,-27.3986937510427));
#39822=CARTESIAN_POINT('Ctrl Pts',(-92.418864987977,197.840154278401,-27.3926698678765));
#39823=CARTESIAN_POINT('Ctrl Pts',(-92.397288271146,197.856202373983,-27.3867410924123));
#39824=CARTESIAN_POINT('Ctrl Pts',(-92.3872258860983,197.863686465205,-27.383976185126));
#39825=CARTESIAN_POINT('Ctrl Pts',(-92.3771383221991,197.870889708216,-27.3812318320413));
#39826=CARTESIAN_POINT('Ctrl Pts',(-92.3670323611739,197.877818833601,-27.3785108810224));
#39827=CARTESIAN_POINT('Ctrl Pts',(-92.3448383288636,197.893036113016,-27.3725353112891));
#39828=CARTESIAN_POINT('Ctrl Pts',(-92.3225569050074,197.906935126385,-27.3666726618691));
#39829=CARTESIAN_POINT('Ctrl Pts',(-92.300202781314,197.919705426331,-27.3609553866657));
#39830=CARTESIAN_POINT('Ctrl Pts',(-92.2769910397361,197.932965659937,-27.3550187677059));
#39831=CARTESIAN_POINT('Ctrl Pts',(-92.253700091508,197.945008677013,-27.3492384191473));
#39832=CARTESIAN_POINT('Ctrl Pts',(-92.2303280941132,197.955991618146,-27.3436530991122));
#39833=CARTESIAN_POINT('Ctrl Pts',(-92.2061467849484,197.9673548701,-27.3378743739023));
#39834=CARTESIAN_POINT('Ctrl Pts',(-92.1818776652676,197.977583088774,-27.3323038199566));
#39835=CARTESIAN_POINT('Ctrl Pts',(-92.1575140282269,197.986796452407,-27.3269952144798));
#39836=CARTESIAN_POINT('Ctrl Pts',(-92.1462538500696,197.991054606301,-27.3245417284368));
#39837=CARTESIAN_POINT('Ctrl Pts',(-92.1349735181319,197.995095272057,-27.322144400518));
#39838=CARTESIAN_POINT('Ctrl Pts',(-92.1236730555096,197.99892687006,-27.3198098520246));
#39839=CARTESIAN_POINT('Ctrl Pts',(-92.1077519229767,198.004325178223,-27.3165207250916));
#39840=CARTESIAN_POINT('Ctrl Pts',(-92.0917650237731,198.009315472108,-27.3133442515444));
#39841=CARTESIAN_POINT('Ctrl Pts',(-92.0758102175554,198.013888533165,-27.3103173979626));
#39842=CARTESIAN_POINT('Ctrl Pts',(-92.0531896572211,198.020372172146,-27.3060259560525));
#39843=CARTESIAN_POINT('Ctrl Pts',(-92.0306345334477,198.026015302462,-27.3020362557784));
#39844=CARTESIAN_POINT('Ctrl Pts',(-92.0082581508504,198.030822624112,-27.2984425343024));
#39845=CARTESIAN_POINT('Ctrl Pts',(-91.9853883940638,198.035735941822,-27.2947695752906));
#39846=CARTESIAN_POINT('Ctrl Pts',(-91.9627049274063,198.039776563613,-27.2915109528183));
#39847=CARTESIAN_POINT('Ctrl Pts',(-91.94032167003,198.04299729689,-27.288742583286));
#39848=CARTESIAN_POINT('Ctrl Pts',(-91.9177949784447,198.046238668956,-27.2859564737577));
#39849=CARTESIAN_POINT('Ctrl Pts',(-91.8955718996405,198.048650229734,-27.2836675001876));
#39850=CARTESIAN_POINT('Ctrl Pts',(-91.8737682384757,198.050325897174,-27.2819185577829));
#39851=CARTESIAN_POINT('Ctrl Pts',(-91.8518695967317,198.052008864116,-27.2801619966778));
#39852=CARTESIAN_POINT('Ctrl Pts',(-91.8303936225196,198.05295019914,-27.2789505929505));
#39853=CARTESIAN_POINT('Ctrl Pts',(-91.8094639234331,198.05327544252,-27.2782855891925));
#39854=CARTESIAN_POINT('Ctrl Pts',(-91.8035168354352,198.05336785909,-27.278096631107));
#39855=CARTESIAN_POINT('Ctrl Pts',(-91.7976139123379,198.053410684816,-27.2779515092999));
#39856=CARTESIAN_POINT('Ctrl Pts',(-91.7917581481342,198.053407125239,-27.2778495761539));
#39857=CARTESIAN_POINT('Origin',(-93.0425745886413,196.899307400815,-27.3142931153763));
#39858=CARTESIAN_POINT('Ctrl Pts',(-92.7075412552373,196.792802154734,-24.8836567536792));
#39859=CARTESIAN_POINT('Ctrl Pts',(-92.7075504775847,196.781418588552,-24.8839202867691));
#39860=CARTESIAN_POINT('Ctrl Pts',(-92.7083400516645,196.770343148297,-24.8841515454645));
#39861=CARTESIAN_POINT('Ctrl Pts',(-92.7097638268432,196.759733767689,-24.8843498141995));
#39862=CARTESIAN_POINT('Ctrl Pts',(-92.7112182645978,196.748895902315,-24.8845523528714));
#39863=CARTESIAN_POINT('Ctrl Pts',(-92.7133335625256,196.738544869644,-24.8847204774856));
#39864=CARTESIAN_POINT('Ctrl Pts',(-92.7159196354993,196.728804503393,-24.8848565666033));
#39865=CARTESIAN_POINT('Ctrl Pts',(-92.7186483377043,196.718526928422,-24.8850001614205));
#39866=CARTESIAN_POINT('Ctrl Pts',(-92.7219000255439,196.708929576862,-24.8851081149556));
#39867=CARTESIAN_POINT('Ctrl Pts',(-92.7254299873357,196.700101717056,-24.8851864230387));
#39868=CARTESIAN_POINT('Ctrl Pts',(-92.728318800837,196.692877264754,-24.8852505079952));
#39869=CARTESIAN_POINT('Ctrl Pts',(-92.7313932825171,196.686166865246,-24.8852948196523));
#39870=CARTESIAN_POINT('Ctrl Pts',(-92.7345179301967,196.679993635814,-24.8853238192662));
#39871=CARTESIAN_POINT('Ctrl Pts',(-92.7374186709566,196.674262769467,-24.8853507408172));
#39872=CARTESIAN_POINT('Ctrl Pts',(-92.7403335481824,196.669041287312,-24.8853634546256));
#39873=CARTESIAN_POINT('Ctrl Pts',(-92.743256989776,196.664172698956,-24.8853672090791));
#39874=CARTESIAN_POINT('Ctrl Pts',(-92.7463921318695,196.658951552646,-24.8853712354107));
#39875=CARTESIAN_POINT('Ctrl Pts',(-92.7495375925144,196.654135774516,-24.8853649626543));
#39876=CARTESIAN_POINT('Ctrl Pts',(-92.7527428535681,196.649553679335,-24.8853519649901));
#39877=CARTESIAN_POINT('Ctrl Pts',(-92.7560112552231,196.644881321228,-24.8853387112841));
#39878=CARTESIAN_POINT('Ctrl Pts',(-92.7593424283824,196.640451587881,-24.8853184599664));
#39879=CARTESIAN_POINT('Ctrl Pts',(-92.7628362351418,196.63610991257,-24.8852921462467));
#39880=CARTESIAN_POINT('Ctrl Pts',(-92.766261898529,196.631852917501,-24.885266345751));
#39881=CARTESIAN_POINT('Ctrl Pts',(-92.7698443176892,196.627680193611,-24.8852347197362));
#39882=CARTESIAN_POINT('Ctrl Pts',(-92.773715054244,196.623477246861,-24.8851954802751));
#39883=CARTESIAN_POINT('Ctrl Pts',(-92.775967399144,196.621031591998,-24.8851726472048));
#39884=CARTESIAN_POINT('Ctrl Pts',(-92.7783180277588,196.618576298306,-24.8851471872269));
#39885=CARTESIAN_POINT('Ctrl Pts',(-92.7807983268649,196.616094920727,-24.8851182902931));
#39886=CARTESIAN_POINT('Ctrl Pts',(-92.7862522741067,196.610638602024,-24.8850547486211));
#39887=CARTESIAN_POINT('Ctrl Pts',(-92.7923313341243,196.605066405593,-24.8849742066599));
#39888=CARTESIAN_POINT('Ctrl Pts',(-92.798999893214,196.599592097648,-24.8848708550678));
#39889=CARTESIAN_POINT('Ctrl Pts',(-92.8054250917107,196.594317567618,-24.8847712751608));
#39890=CARTESIAN_POINT('Ctrl Pts',(-92.8123975009432,196.589134863981,-24.8846504801442));
#39891=CARTESIAN_POINT('Ctrl Pts',(-92.8198421685031,196.584216940656,-24.8845055756964));
#39892=CARTESIAN_POINT('Ctrl Pts',(-92.8271314000794,196.579401697838,-24.8843636966846));
#39893=CARTESIAN_POINT('Ctrl Pts',(-92.8348729812455,196.57484108769,-24.8841986836045));
#39894=CARTESIAN_POINT('Ctrl Pts',(-92.8429577216474,196.57066679166,-24.8840105146593));
#39895=CARTESIAN_POINT('Ctrl Pts',(-92.8509590065707,196.566535585186,-24.8838242881053));
#39896=CARTESIAN_POINT('Ctrl Pts',(-92.8592957557753,196.562783352829,-24.8836153779173));
#39897=CARTESIAN_POINT('Ctrl Pts',(-92.8678314175665,196.559496992155,-24.8833866144211));
#39898=CARTESIAN_POINT('Ctrl Pts',(-92.8763821611498,196.556204824759,-24.8831574467192));
#39899=CARTESIAN_POINT('Ctrl Pts',(-92.8851317092916,196.553380555449,-24.8829083672983));
#39900=CARTESIAN_POINT('Ctrl Pts',(-92.8939227632895,196.551062955087,-24.8826450421084));
#39901=CARTESIAN_POINT('Ctrl Pts',(-92.9027809622506,196.548727653186,-24.8823797056739));
#39902=CARTESIAN_POINT('Ctrl Pts',(-92.911680398024,196.546906856568,-24.882099933719));
#39903=CARTESIAN_POINT('Ctrl Pts',(-92.9204529254192,196.54558743048,-24.881814080291));
#39904=CARTESIAN_POINT('Ctrl Pts',(-92.9294668209151,196.544231701585,-24.8815203618663));
#39905=CARTESIAN_POINT('Ctrl Pts',(-92.9383457975579,196.543405129836,-24.8812202631849));
#39906=CARTESIAN_POINT('Ctrl Pts',(-92.9469141388659,196.543038445242,-24.8809250155361));
#39907=CARTESIAN_POINT('Ctrl Pts',(-92.9504650696676,196.542886482152,-24.8808026576686));
#39908=CARTESIAN_POINT('Ctrl Pts',(-92.9539628085739,196.542812882875,-24.8806811545043));
#39909=CARTESIAN_POINT('Ctrl Pts',(-92.9573957062727,196.542810278259,-24.8805613819778));
#39910=CARTESIAN_POINT('Origin',(-93.0494221937017,196.907869603888,-27.5103998277807));
#39911=CARTESIAN_POINT('Origin',(-91.404,196.907869603888,-27.5103998277807));
#39912=CARTESIAN_POINT('',(-93.0494221937017,196.907869603888,-27.7603998277807));
#39913=CARTESIAN_POINT('',(-91.404,196.907869603888,-27.7603998277807));
#39914=CARTESIAN_POINT('Origin',(-93.0494221937017,196.907869603888,-27.5103998277807));
#39915=CARTESIAN_POINT('Origin',(-93.0494221937018,176.070258151344,-27.5103998277807));
#39916=CARTESIAN_POINT('',(-93.0494221937017,197.062441811272,-27.7603998277807));
#39917=CARTESIAN_POINT('Ctrl Pts',(-93.0494221937017,197.062441811272,-27.7603998277807));
#39918=CARTESIAN_POINT('Ctrl Pts',(-93.0163432236799,197.062441811272,-27.7603998277807));
#39919=CARTESIAN_POINT('Ctrl Pts',(-92.9444295065963,197.062441811272,-27.7469936381062));
#39920=CARTESIAN_POINT('Ctrl Pts',(-92.8324600871372,197.062441811272,-27.6624649499863));
#39921=CARTESIAN_POINT('Ctrl Pts',(-92.8013061460548,197.062441811272,-27.5687129307669));
#39922=CARTESIAN_POINT('Ctrl Pts',(-92.799574486947,197.062441811272,-27.5191247019563));
#39923=CARTESIAN_POINT('Origin',(-93.0494221937017,196.907869603888,-27.5103998277807));
#39924=CARTESIAN_POINT('',(-93.0494221937018,176.070258151344,-27.7603998277807));
#39925=CARTESIAN_POINT('Origin',(-93.0494221937017,196.907869603888,-27.5103998277807));
#39926=CARTESIAN_POINT('Ctrl Pts',(-92.7077385046585,192.635210206204,-24.8892862526565));
#39927=CARTESIAN_POINT('Ctrl Pts',(-92.696878573029,192.635210206204,-24.5782984998811));
#39928=CARTESIAN_POINT('Ctrl Pts',(-92.6641486297629,192.840346811286,-23.6410355545764));
#39929=CARTESIAN_POINT('Ctrl Pts',(-92.6267121074919,194.182408946976,-22.5689938207923));
#39930=CARTESIAN_POINT('Ctrl Pts',(-92.6428124799006,196.194961226154,-23.0300481630386));
#39931=CARTESIAN_POINT('Ctrl Pts',(-92.6860186413996,196.792810206204,-24.2673107471056));
#39932=CARTESIAN_POINT('Ctrl Pts',(-92.7077385046585,196.792810206204,-24.8892862526563));
#39933=CARTESIAN_POINT('Ctrl Pts',(-92.7077385046585,192.700660053153,-24.8892862526565));
#39934=CARTESIAN_POINT('Ctrl Pts',(-92.6972277318993,192.700440579761,-24.5880935688773));
#39935=CARTESIAN_POINT('Ctrl Pts',(-92.6655290098161,192.898432750189,-23.6800240301848));
#39936=CARTESIAN_POINT('Ctrl Pts',(-92.6292376407723,194.198642882753,-22.6402437843694));
#39937=CARTESIAN_POINT('Ctrl Pts',(-92.6448463805508,196.149458712843,-23.0875439001963));
#39938=CARTESIAN_POINT('Ctrl Pts',(-92.6867169591402,196.727799306038,-24.286900885098));
#39939=CARTESIAN_POINT('Ctrl Pts',(-92.7077385046585,196.727360359254,-24.8892862526563));
#39940=CARTESIAN_POINT('Ctrl Pts',(-92.7620948010342,192.830820777257,-24.8873880889603));
#39941=CARTESIAN_POINT('Ctrl Pts',(-92.7518738930708,192.830181364078,-24.6056354422351));
#39942=CARTESIAN_POINT('Ctrl Pts',(-92.7210464409159,193.01392858871,-23.755591957333));
#39943=CARTESIAN_POINT('Ctrl Pts',(-92.6856960149552,194.230919571419,-22.7799693776138));
#39944=CARTESIAN_POINT('Ctrl Pts',(-92.7009094847385,196.059013465617,-23.199932412418));
#39945=CARTESIAN_POINT('Ctrl Pts',(-92.7416529851075,196.598478461509,-24.3238827955098));
#39946=CARTESIAN_POINT('Ctrl Pts',(-92.7620948010342,196.59719963515,-24.8873880889602));
#39947=CARTESIAN_POINT('Ctrl Pts',(-92.8921762347418,192.885210206204,-24.8828455451986));
#39948=CARTESIAN_POINT('Ctrl Pts',(-92.8815356428072,192.884860834506,-24.6093281653246));
#39949=CARTESIAN_POINT('Ctrl Pts',(-92.8494557298103,193.06431840587,-23.7844072505695));
#39950=CARTESIAN_POINT('Ctrl Pts',(-92.8127329152504,194.245578537415,-22.8390916339621));
#39951=CARTESIAN_POINT('Ctrl Pts',(-92.8285289236683,196.018531301108,-23.2458143231917));
#39952=CARTESIAN_POINT('Ctrl Pts',(-92.8708950508726,196.5435089496,-24.3358107854504));
#39953=CARTESIAN_POINT('Ctrl Pts',(-92.8921762347418,196.542810206204,-24.8828455451985));
#39954=CARTESIAN_POINT('Ctrl Pts',(-92.9575862114132,192.885210206204,-24.8805613784808));
#39955=CARTESIAN_POINT('Ctrl Pts',(-92.9467262797838,192.885210206204,-24.6069735382482));
#39956=CARTESIAN_POINT('Ctrl Pts',(-92.9139963365177,193.065676736594,-23.7824274181918));
#39957=CARTESIAN_POINT('Ctrl Pts',(-92.8765598142466,194.246340212517,-22.8393112344586));
#39958=CARTESIAN_POINT('Ctrl Pts',(-92.8926601866554,196.016859554523,-23.2449184025845));
#39959=CARTESIAN_POINT('Ctrl Pts',(-92.9358663481543,196.542810206204,-24.3333856980154));
#39960=CARTESIAN_POINT('Ctrl Pts',(-92.9575862114132,196.542810206204,-24.8805613784807));
#39961=CARTESIAN_POINT('Origin',(-91.4039999999943,198.553102538775,-27.2603998277807));
#39962=CARTESIAN_POINT('',(-88.5331445635391,198.553102538747,-27.7603998277807));
#39963=CARTESIAN_POINT('Origin',(-88.5331445628875,198.553102538712,-27.2603998277807));
#39964=CARTESIAN_POINT('',(-91.7917581487202,198.553102538747,-27.7603998277807));
#39965=CARTESIAN_POINT('Ctrl Pts',(-91.7917581498291,198.05340712524,-27.2778495761833));
#39966=CARTESIAN_POINT('Ctrl Pts',(-91.7917581496687,198.056870443465,-27.3770260337995));
#39967=CARTESIAN_POINT('Ctrl Pts',(-91.7917581496521,198.094255172771,-27.4895284568505));
#39968=CARTESIAN_POINT('Ctrl Pts',(-91.7917581498355,198.166793337355,-27.5780013228123));
#39969=CARTESIAN_POINT('Ctrl Pts',(-91.7917581499577,198.215152113745,-27.6369832334536));
#39970=CARTESIAN_POINT('Ctrl Pts',(-91.7917581501689,198.279134639147,-27.685285340944));
#39971=CARTESIAN_POINT('Ctrl Pts',(-91.7917581504294,198.347082760388,-27.7161394895259));
#39972=CARTESIAN_POINT('Ctrl Pts',(-91.7917581506899,198.415030881628,-27.7469936381077));
#39973=CARTESIAN_POINT('Ctrl Pts',(-91.7917581509998,198.486944598707,-27.7603998277808));
#39974=CARTESIAN_POINT('Ctrl Pts',(-91.7917581513035,198.553102538747,-27.7603998277807));
#39975=CARTESIAN_POINT('',(-91.404,198.553102538747,-27.7603998277807));
#39976=CARTESIAN_POINT('Ctrl Pts',(-93.0494221937017,197.062441811272,-27.7603998277807));
#39977=CARTESIAN_POINT('Ctrl Pts',(-93.0494221937017,197.249707329273,-27.7603998277807));
#39978=CARTESIAN_POINT('Ctrl Pts',(-93.0005923682079,197.669740293425,-27.7603998277807));
#39979=CARTESIAN_POINT('Ctrl Pts',(-92.659354656903,198.202872887989,-27.7603998277807));
#39980=CARTESIAN_POINT('Ctrl Pts',(-92.2115418476451,198.493753493233,-27.7603998277807));
#39981=CARTESIAN_POINT('Ctrl Pts',(-91.932207285376,198.553102538747,-27.7603998277807));
#39982=CARTESIAN_POINT('Ctrl Pts',(-91.7917581468749,198.553102538747,-27.7603998277807));
#39983=CARTESIAN_POINT('Ctrl Pts',(-93.0163432236799,197.062441811272,-27.7603998277807));
#39984=CARTESIAN_POINT('Ctrl Pts',(-93.0164300715329,197.247079736491,-27.7604021614559));
#39985=CARTESIAN_POINT('Ctrl Pts',(-92.9627357483931,197.658466522589,-27.7604147630111));
#39986=CARTESIAN_POINT('Ctrl Pts',(-92.6197901150919,198.167071000435,-27.7604032015219));
#39987=CARTESIAN_POINT('Ctrl Pts',(-92.1851876906803,198.435175002187,-27.7603886538602));
#39988=CARTESIAN_POINT('Ctrl Pts',(-91.9225768594311,198.48705315852,-27.7604027448747));
#39989=CARTESIAN_POINT('Ctrl Pts',(-91.7917581468749,198.486944598704,-27.7603998277807));
#39990=CARTESIAN_POINT('Ctrl Pts',(-92.9444295065963,197.062441811272,-27.7469936381062));
#39991=CARTESIAN_POINT('Ctrl Pts',(-92.9447578357767,197.240360436702,-27.747065836682));
#39992=CARTESIAN_POINT('Ctrl Pts',(-92.8805673930896,197.631999089687,-27.7450367414337));
#39993=CARTESIAN_POINT('Ctrl Pts',(-92.5355590509563,198.086524745498,-27.7395716080748));
#39994=CARTESIAN_POINT('Ctrl Pts',(-92.1308458671336,198.306318270428,-27.7350602749083));
#39995=CARTESIAN_POINT('Ctrl Pts',(-91.9029201932853,198.343527576012,-27.7336776966515));
#39996=CARTESIAN_POINT('Ctrl Pts',(-91.7917581468749,198.343117164536,-27.7335874484317));
#39997=CARTESIAN_POINT('Ctrl Pts',(-92.8324600871372,197.062441811272,-27.6624649499863));
#39998=CARTESIAN_POINT('Ctrl Pts',(-92.8330604716745,197.225335640008,-27.6631197018304));
#39999=CARTESIAN_POINT('Ctrl Pts',(-92.755381030696,197.579774300047,-27.6479514711014));
#40000=CARTESIAN_POINT('Ctrl Pts',(-92.4172789513937,197.947761699167,-27.6076734882763));
#40001=CARTESIAN_POINT('Ctrl Pts',(-92.0626860251385,198.100000669678,-27.5749659602576));
#40002=CARTESIAN_POINT('Ctrl Pts',(-91.8794832314472,198.11992880629,-27.5653485119971));
#40003=CARTESIAN_POINT('Ctrl Pts',(-91.7917581468749,198.119178325618,-27.564530072192));
#40004=CARTESIAN_POINT('Ctrl Pts',(-92.8013061460548,197.062441811272,-27.5687129307669));
#40005=CARTESIAN_POINT('Ctrl Pts',(-92.8016150033881,197.21594290461,-27.5698866999723));
#40006=CARTESIAN_POINT('Ctrl Pts',(-92.7229846733177,197.553803412367,-27.5404921286008));
#40007=CARTESIAN_POINT('Ctrl Pts',(-92.3977408761176,197.895801000496,-27.4619554762215));
#40008=CARTESIAN_POINT('Ctrl Pts',(-92.0610253920167,198.036709579578,-27.3977242845779));
#40009=CARTESIAN_POINT('Ctrl Pts',(-91.8803614706573,198.05725651512,-27.3784932452599));
#40010=CARTESIAN_POINT('Ctrl Pts',(-91.7917581468749,198.056870443453,-27.3770260337532));
#40011=CARTESIAN_POINT('Ctrl Pts',(-92.799574486947,197.062441811272,-27.5191247019563));
#40012=CARTESIAN_POINT('Ctrl Pts',(-92.7996200483933,197.212299787119,-27.5204294110723));
#40013=CARTESIAN_POINT('Ctrl Pts',(-92.7234754532973,197.544606609446,-27.4836304016918));
#40014=CARTESIAN_POINT('Ctrl Pts',(-92.4062597584926,197.884202894409,-27.3853225659989));
#40015=CARTESIAN_POINT('Ctrl Pts',(-92.0725154822681,198.029820132903,-27.3044148290484));
#40016=CARTESIAN_POINT('Ctrl Pts',(-91.8854478576835,198.053464077046,-27.279480462527));
#40017=CARTESIAN_POINT('Ctrl Pts',(-91.7917581468749,198.053407125238,-27.2778495761319));
#40018=CARTESIAN_POINT('',(-92.7207441409129,198.070509175931,-27.7603998277807));
#40019=CARTESIAN_POINT('',(-92.8075791919014,197.948903480689,-27.7603998277807));
#40020=CARTESIAN_POINT('Origin',(-91.5610535698732,197.150594715456,-27.7603998277807));
#40021=CARTESIAN_POINT('Ctrl Pts',(-91.7917581468749,198.553102538747,-27.7603998277807));
#40022=CARTESIAN_POINT('Ctrl Pts',(-91.932207285376,198.553102538747,-27.7603998277807));
#40023=CARTESIAN_POINT('Ctrl Pts',(-92.0718745665106,198.52342801599,-27.7603998277807));
#40024=CARTESIAN_POINT('Ctrl Pts',(-92.2088801284665,198.464958663825,-27.7603998277807));
#40025=CARTESIAN_POINT('Ctrl Pts',(-92.3458856904224,198.40648931166,-27.7603998277807));
#40026=CARTESIAN_POINT('Ctrl Pts',(-92.4802295331999,198.319225130086,-27.7603998277807));
#40027=CARTESIAN_POINT('Ctrl Pts',(-92.5968823706538,198.207045684108,-27.7603998277807));
#40028=CARTESIAN_POINT('Ctrl Pts',(-92.6407430424874,198.164866976981,-27.7603998277807));
#40029=CARTESIAN_POINT('Ctrl Pts',(-92.6821027214226,198.11916597713,-27.7603998277807));
#40030=CARTESIAN_POINT('Ctrl Pts',(-92.7205491301674,198.070754873926,-27.7603998277807));
#40031=CARTESIAN_POINT('Ctrl Pts',(-92.7206141570108,198.070672993165,-27.7603998277807));
#40032=CARTESIAN_POINT('Ctrl Pts',(-92.7206791750195,198.07059110528,-27.7603998277807));
#40033=CARTESIAN_POINT('Ctrl Pts',(-92.7207441841908,198.07050921028,-27.7603998277807));
#40034=CARTESIAN_POINT('Ctrl Pts',(-92.8075787196494,197.948903178044,-27.7603998277807));
#40035=CARTESIAN_POINT('Ctrl Pts',(-92.8076291889528,197.948824424931,-27.7603998277807));
#40036=CARTESIAN_POINT('Ctrl Pts',(-92.8076796509285,197.948745667078,-27.7603998277807));
#40037=CARTESIAN_POINT('Ctrl Pts',(-92.8077301055739,197.94866690449,-27.7603998277807));
#40038=CARTESIAN_POINT('Ctrl Pts',(-92.8659453990692,197.857789500095,-27.7603998277807));
#40039=CARTESIAN_POINT('Ctrl Pts',(-92.9143436846328,197.760698388584,-27.7603998277807));
#40040=CARTESIAN_POINT('Ctrl Pts',(-92.9507566043441,197.661665251398,-27.7603998277807));
#40041=CARTESIAN_POINT('Ctrl Pts',(-93.0250072809548,197.459723811349,-27.7603998277807));
#40042=CARTESIAN_POINT('Ctrl Pts',(-93.0494221937017,197.249707329273,-27.7603998277807));
#40043=CARTESIAN_POINT('Ctrl Pts',(-93.0494221937017,197.062441811272,-27.7603998277807));
#40044=CARTESIAN_POINT('Origin',(-87.0340583076661,186.57025815602,-27.2603998277807));
#40045=CARTESIAN_POINT('',(-87.034058325592,178.086500002546,-27.7603998277807));
#40046=CARTESIAN_POINT('Origin',(-87.0340581555907,178.086500005742,-27.2603998277807));
#40047=CARTESIAN_POINT('',(-87.0340583255919,197.054016304822,-27.7603998277807));
#40048=CARTESIAN_POINT('Origin',(-87.0340584955924,197.054016312133,-27.2603998277807));
#40049=CARTESIAN_POINT('',(-87.0340583255919,186.570258151344,-27.7603998277807));
#40050=CARTESIAN_POINT('Ctrl Pts',(-88.5391628093543,198.053378459,-27.2775643460927));
#40051=CARTESIAN_POINT('Ctrl Pts',(-88.3126663858197,198.054929528399,-27.2815326523457));
#40052=CARTESIAN_POINT('Ctrl Pts',(-87.7833838510253,197.872236653078,-27.2875638141596));
#40053=CARTESIAN_POINT('Ctrl Pts',(-87.5316625213437,197.349376653308,-27.2828455923514));
#40054=CARTESIAN_POINT('Ctrl Pts',(-87.53378297176,197.047997532649,-27.277564327145));
#40055=CARTESIAN_POINT('Ctrl Pts',(-88.5391834203063,198.057771775333,-27.4055578525129));
#40056=CARTESIAN_POINT('Ctrl Pts',(-88.3119198270384,198.060348330915,-27.4088306789976));
#40057=CARTESIAN_POINT('Ctrl Pts',(-87.7785926427073,197.87789513527,-27.4137776867237));
#40058=CARTESIAN_POINT('Ctrl Pts',(-87.5259011466445,197.350377666444,-27.4099134468694));
#40059=CARTESIAN_POINT('Ctrl Pts',(-87.5293896933302,197.047976911709,-27.4055578375704));
#40060=CARTESIAN_POINT('Ctrl Pts',(-88.5398662027696,198.170087485528,-27.6568321231409));
#40061=CARTESIAN_POINT('Ctrl Pts',(-88.2869100623135,198.173619498757,-27.6579627368267));
#40062=CARTESIAN_POINT('Ctrl Pts',(-87.6924981253064,197.971701595589,-27.6596571877803));
#40063=CARTESIAN_POINT('Ctrl Pts',(-87.4123077760889,197.383884704371,-27.6583367477746));
#40064=CARTESIAN_POINT('Ctrl Pts',(-87.4170740488058,197.047294039447,-27.6568321183449));
#40065=CARTESIAN_POINT('Ctrl Pts',(-88.541395715074,198.425068255844,-27.7604003619486));
#40066=CARTESIAN_POINT('Ctrl Pts',(-88.230869149491,198.427677614277,-27.7603801670914));
#40067=CARTESIAN_POINT('Ctrl Pts',(-87.5038477282075,198.177505468878,-27.7603570932191));
#40068=CARTESIAN_POINT('Ctrl Pts',(-87.158542203157,197.458956077418,-27.7603735046124));
#40069=CARTESIAN_POINT('Ctrl Pts',(-87.1620934019423,197.045764423992,-27.7604003618529));
#40070=CARTESIAN_POINT('Ctrl Pts',(-88.5421664701258,198.553074370315,-27.7603998277807));
#40071=CARTESIAN_POINT('Ctrl Pts',(-88.2026280164202,198.555195325657,-27.7603998277807));
#40072=CARTESIAN_POINT('Ctrl Pts',(-87.4090114883692,198.280840669527,-27.7603998277807));
#40073=CARTESIAN_POINT('Ctrl Pts',(-87.0311803500844,197.496787894911,-27.7603998277807));
#40074=CARTESIAN_POINT('Ctrl Pts',(-87.0340873427415,197.04499361168,-27.7603998277807));
#40075=CARTESIAN_POINT('Ctrl Pts',(-88.5421826788998,198.555766304895,-27.7603998165473));
#40076=CARTESIAN_POINT('Ctrl Pts',(-88.2020341128946,198.55787698925,-27.7604002412398));
#40077=CARTESIAN_POINT('Ctrl Pts',(-87.4070171074405,198.283013781344,-27.7604007264772));
#40078=CARTESIAN_POINT('Ctrl Pts',(-87.0285019641504,197.497583487983,-27.7604003813499));
#40079=CARTESIAN_POINT('Ctrl Pts',(-87.0313954093238,197.044977401702,-27.7603998165493));
#40080=CARTESIAN_POINT('Ctrl Pts',(-88.5421988876737,198.558458239476,-27.7603998053139));
#40081=CARTESIAN_POINT('Ctrl Pts',(-88.2014402093689,198.560558652842,-27.7604006546988));
#40082=CARTESIAN_POINT('Ctrl Pts',(-87.4050227265117,198.285186893161,-27.7604016251737));
#40083=CARTESIAN_POINT('Ctrl Pts',(-87.0258235782164,197.498379081053,-27.7604009349191));
#40084=CARTESIAN_POINT('Ctrl Pts',(-87.0287034759059,197.044961191724,-27.7603998053179));
#40085=CARTESIAN_POINT('Ctrl Pts',(-88.5422150964477,198.561150174056,-27.7603997940805));
#40086=CARTESIAN_POINT('Ctrl Pts',(-88.2008463058432,198.563240316436,-27.7604010681579));
#40087=CARTESIAN_POINT('Ctrl Pts',(-87.4030283455829,198.287360004978,-27.7604025238702));
#40088=CARTESIAN_POINT('Ctrl Pts',(-87.0231451922823,197.499174674124,-27.7604014884883));
#40089=CARTESIAN_POINT('Ctrl Pts',(-87.0260115424882,197.044944981746,-27.7603997940865));
#40090=CARTESIAN_POINT('Origin',(-88.5349726420401,197.052188222299,-27.7603998277807));
#40091=CARTESIAN_POINT('Origin',(-93.0494221937017,192.520150808519,-27.5103998277807));
#40092=CARTESIAN_POINT('Origin',(-88.7584513518414,176.58741378893,-27.2603998277807));
#40093=CARTESIAN_POINT('',(-91.7917581955823,176.58741376394,-27.7603998277807));
#40094=CARTESIAN_POINT('Ctrl Pts',(-91.7917581970506,176.58741376394,-27.7603998277807));
#40095=CARTESIAN_POINT('Ctrl Pts',(-91.7917581936101,176.653571703945,-27.7603998277817));
#40096=CARTESIAN_POINT('Ctrl Pts',(-91.7917581865878,176.797399555295,-27.7335869800875));
#40097=CARTESIAN_POINT('Ctrl Pts',(-91.7917581782149,177.021339048198,-27.5645291719324));
#40098=CARTESIAN_POINT('Ctrl Pts',(-91.7917581785286,177.083645859096,-27.3770260342774));
#40099=CARTESIAN_POINT('Ctrl Pts',(-91.7917581803458,177.08710917743,-27.2778495767145));
#40100=CARTESIAN_POINT('',(-88.5331445562981,177.087110060141,-27.2778495888286));
#40101=CARTESIAN_POINT('',(-88.7584513564977,177.08710917745,-27.2778495761319));
#40102=CARTESIAN_POINT('',(-88.5331445579761,176.58741376394,-27.7603998277807));
#40103=CARTESIAN_POINT('Origin',(-88.5331445522422,176.587413792969,-27.2603998277807));
#40104=CARTESIAN_POINT('',(-88.7584513564977,176.58741376394,-27.7603998277807));
#40105=CARTESIAN_POINT('Ctrl Pts',(-87.5337823771656,178.092513804804,-27.2775643403109));
#40106=CARTESIAN_POINT('Ctrl Pts',(-87.5322324118308,177.866018894306,-27.2815326014973));
#40107=CARTESIAN_POINT('Ctrl Pts',(-87.7149189688578,177.3367349034,-27.2875638994945));
#40108=CARTESIAN_POINT('Ctrl Pts',(-88.2377813235705,177.085019416057,-27.2828455343017));
#40109=CARTESIAN_POINT('Ctrl Pts',(-88.5391588855469,177.087138381315,-27.2775643214305));
#40110=CARTESIAN_POINT('Ctrl Pts',(-87.5293890613,178.092534400289,-27.4055578611078));
#40111=CARTESIAN_POINT('Ctrl Pts',(-87.5268136415316,177.865272339041,-27.408830650545));
#40112=CARTESIAN_POINT('Ctrl Pts',(-87.7092587766536,177.331940932271,-27.4137777473935));
#40113=CARTESIAN_POINT('Ctrl Pts',(-88.2367803042035,177.079258088193,-27.4099134125082));
#40114=CARTESIAN_POINT('Ctrl Pts',(-88.539179491148,177.082745103251,-27.4055578462204));
#40115=CARTESIAN_POINT('Ctrl Pts',(-87.4170751212423,178.093216679176,-27.6568339821143));
#40116=CARTESIAN_POINT('Ctrl Pts',(-87.4135443673828,177.840262205521,-27.6579645838201));
#40117=CARTESIAN_POINT('Ctrl Pts',(-87.615454750987,177.245850010852,-27.6596589436789));
#40118=CARTESIAN_POINT('Ctrl Pts',(-88.2032729109255,176.965666647384,-27.6583385927152));
#40119=CARTESIAN_POINT('Ctrl Pts',(-88.539861859233,176.970431228832,-27.65683397734));
#40120=CARTESIAN_POINT('Ctrl Pts',(-87.1620925564147,178.09474506216,-27.7604003615973));
#40121=CARTESIAN_POINT('Ctrl Pts',(-87.1594847220598,177.784220567677,-27.7603801636253));
#40122=CARTESIAN_POINT('Ctrl Pts',(-87.4096477512816,177.057196488509,-27.7603575309455));
#40123=CARTESIAN_POINT('Ctrl Pts',(-88.1282008212121,176.71189963918,-27.7603735011837));
#40124=CARTESIAN_POINT('Ctrl Pts',(-88.5413903446552,176.715448787327,-27.7604003614903));
#40125=CARTESIAN_POINT('Ctrl Pts',(-87.0340864514894,178.095515248191,-27.7603998277807));
#40126=CARTESIAN_POINT('Ctrl Pts',(-87.0319671489249,177.755979060934,-27.7603998277807));
#40127=CARTESIAN_POINT('Ctrl Pts',(-87.3063123308034,176.962360345982,-27.7603998277807));
#40128=CARTESIAN_POINT('Ctrl Pts',(-88.0903686385365,176.584537968697,-27.7603998277807));
#40129=CARTESIAN_POINT('Ctrl Pts',(-88.5421605875122,176.58744273763,-27.7603998277807));
#40130=CARTESIAN_POINT('Ctrl Pts',(-87.0313958382,178.09553143705,-27.7603998165602));
#40131=CARTESIAN_POINT('Ctrl Pts',(-87.0292868042873,177.755385441017,-27.7604002411098));
#40132=CARTESIAN_POINT('Ctrl Pts',(-87.3041402808394,176.960366945859,-27.7604007168354));
#40133=CARTESIAN_POINT('Ctrl Pts',(-88.0895734282336,176.581860901041,-27.7604003811504));
#40134=CARTESIAN_POINT('Ctrl Pts',(-88.5421767775655,176.584752125502,-27.7603998165624));
#40135=CARTESIAN_POINT('Ctrl Pts',(-87.0287052249105,178.095547625909,-27.7603998053397));
#40136=CARTESIAN_POINT('Ctrl Pts',(-87.0266064596498,177.7547918211,-27.7604006544387));
#40137=CARTESIAN_POINT('Ctrl Pts',(-87.3019682308752,176.958373545736,-27.7604016058901));
#40138=CARTESIAN_POINT('Ctrl Pts',(-88.0887782179306,176.579183833387,-27.7604009345199));
#40139=CARTESIAN_POINT('Ctrl Pts',(-88.5421929676189,176.582061513372,-27.7603998053442));
#40140=CARTESIAN_POINT('Ctrl Pts',(-87.0260146116212,178.095563814768,-27.7603997941192));
#40141=CARTESIAN_POINT('Ctrl Pts',(-87.0239261150123,177.754198201183,-27.7604010677678));
#40142=CARTESIAN_POINT('Ctrl Pts',(-87.2997961809112,176.956380145611,-27.7604024949448));
#40143=CARTESIAN_POINT('Ctrl Pts',(-88.0879830076277,176.576506765731,-27.7604014878896));
#40144=CARTESIAN_POINT('Ctrl Pts',(-88.5422091576722,176.579370901244,-27.7603997941259));
#40145=CARTESIAN_POINT('Ctrl Pts',(-87.5337537227615,178.08650000491,-27.2778495755536));
#40146=CARTESIAN_POINT('Ctrl Pts',(-87.5334159014174,177.53076070696,-27.2875235050758));
#40147=CARTESIAN_POINT('Ctrl Pts',(-87.9861649337407,177.086776672238,-27.2873710230854));
#40148=CARTESIAN_POINT('Ctrl Pts',(-88.5331445661206,177.08710917743,-27.2778495761312));
#40149=CARTESIAN_POINT('Origin',(-88.5349726420402,178.088328080388,-27.7603998277807));
#40150=CARTESIAN_POINT('Origin',(-93.0494221937017,182.620369603888,-27.5103998277807));
#40151=CARTESIAN_POINT('Ctrl Pts',(-91.7917581468749,176.58741376394,-27.7603998277807));
#40152=CARTESIAN_POINT('Ctrl Pts',(-91.8853909058757,176.58741376394,-27.7603998277807));
#40153=CARTESIAN_POINT('Ctrl Pts',(-92.0708986569241,176.614593568366,-27.7603998277807));
#40154=CARTESIAN_POINT('Ctrl Pts',(-92.4399277033007,176.76951700876,-27.7603998277807));
#40155=CARTESIAN_POINT('Ctrl Pts',(-92.8084270916303,177.118129004461,-27.7603998277807));
#40156=CARTESIAN_POINT('Ctrl Pts',(-93.0236739324778,177.634497214974,-27.7603998277807));
#40157=CARTESIAN_POINT('Ctrl Pts',(-93.0494221937018,177.937625352915,-27.7603998277807));
#40158=CARTESIAN_POINT('Ctrl Pts',(-93.0494221937018,178.078074491416,-27.7603998277807));
#40159=CARTESIAN_POINT('Ctrl Pts',(-91.7917581468749,176.653571703984,-27.7603998277807));
#40160=CARTESIAN_POINT('Ctrl Pts',(-91.8789706219123,176.653499330773,-27.76040177251));
#40161=CARTESIAN_POINT('Ctrl Pts',(-92.0525731041312,176.677252700985,-27.7603891491554));
#40162=CARTESIAN_POINT('Ctrl Pts',(-92.4052355469869,176.817549262415,-27.760390450489));
#40163=CARTESIAN_POINT('Ctrl Pts',(-92.7682207414202,177.143898106994,-27.7603850267117));
#40164=CARTESIAN_POINT('Ctrl Pts',(-92.9880745709806,177.642239705688,-27.7604101215917));
#40165=CARTESIAN_POINT('Ctrl Pts',(-93.0164083595697,177.939596047501,-27.7604015780371));
#40166=CARTESIAN_POINT('Ctrl Pts',(-93.0163432236799,178.078074491416,-27.7603998277807));
#40167=CARTESIAN_POINT('Ctrl Pts',(-91.7917581468749,176.797399555442,-27.7335869800553));
#40168=CARTESIAN_POINT('Ctrl Pts',(-91.8658661778152,176.797125947792,-27.7336471455352));
#40169=CARTESIAN_POINT('Ctrl Pts',(-92.0151021741956,176.814248495567,-27.7342943016675));
#40170=CARTESIAN_POINT('Ctrl Pts',(-92.332518182303,176.924348094302,-27.7371095051203));
#40171=CARTESIAN_POINT('Ctrl Pts',(-92.6820837127945,177.20288857715,-27.7416725773463));
#40172=CARTESIAN_POINT('Ctrl Pts',(-92.910767256373,177.660645269552,-27.7459287755361));
#40173=CARTESIAN_POINT('Ctrl Pts',(-92.9446755448362,177.944635522343,-27.7470475528499));
#40174=CARTESIAN_POINT('Ctrl Pts',(-92.9444292979509,178.078074491416,-27.746993403918));
#40175=CARTESIAN_POINT('Ctrl Pts',(-91.7917581468749,177.021339048466,-27.56452917164));
#40176=CARTESIAN_POINT('Ctrl Pts',(-91.8502415365897,177.020838728019,-27.5650747981767));
#40177=CARTESIAN_POINT('Ctrl Pts',(-91.9692778023801,177.030033384467,-27.5696573042262));
#40178=CARTESIAN_POINT('Ctrl Pts',(-92.2357446981066,177.100749102948,-27.5897174942516));
#40179=CARTESIAN_POINT('Ctrl Pts',(-92.5566055689413,177.307692002217,-27.623269254107));
#40180=CARTESIAN_POINT('Ctrl Pts',(-92.7919200931008,177.697731342791,-27.654581863374));
#40181=CARTESIAN_POINT('Ctrl Pts',(-92.8329098398416,177.955904119864,-27.6629555635934));
#40182=CARTESIAN_POINT('Ctrl Pts',(-92.8324595514387,178.078074491416,-27.6624644997103));
#40183=CARTESIAN_POINT('Ctrl Pts',(-91.7917581468749,177.083645859234,-27.3770260337532));
#40184=CARTESIAN_POINT('Ctrl Pts',(-91.8508270293965,177.083388478123,-27.3780041747576));
#40185=CARTESIAN_POINT('Ctrl Pts',(-91.9697273223879,177.093143903044,-27.3870940780161));
#40186=CARTESIAN_POINT('Ctrl Pts',(-92.2261440726707,177.160050702862,-27.4267865030003));
#40187=CARTESIAN_POINT('Ctrl Pts',(-92.5310875186142,177.351244888468,-27.4922705590124));
#40188=CARTESIAN_POINT('Ctrl Pts',(-92.7600905513753,177.716979573867,-27.5533750663781));
#40189=CARTESIAN_POINT('Ctrl Pts',(-92.8015377890548,177.962948671412,-27.5695932576709));
#40190=CARTESIAN_POINT('Ctrl Pts',(-92.8013061460548,178.078074491416,-27.5687129307669));
#40191=CARTESIAN_POINT('Ctrl Pts',(-91.7917581468749,177.08710917745,-27.2778495761319));
#40192=CARTESIAN_POINT('Ctrl Pts',(-91.8542179540806,177.087071209578,-27.2789368337286));
#40193=CARTESIAN_POINT('Ctrl Pts',(-91.9784741238408,177.098148217051,-27.2907175456519));
#40194=CARTESIAN_POINT('Ctrl Pts',(-92.2374526476347,177.169598390333,-27.3412083260796));
#40195=CARTESIAN_POINT('Ctrl Pts',(-92.536192022871,177.362161875253,-27.4234720332721));
#40196=CARTESIAN_POINT('Ctrl Pts',(-92.7595356652322,177.723968537894,-27.4997889630955));
#40197=CARTESIAN_POINT('Ctrl Pts',(-92.7996086580317,177.96568100953,-27.5201032337933));
#40198=CARTESIAN_POINT('Ctrl Pts',(-92.799574486947,178.078074491416,-27.5191247019563));
#40199=CARTESIAN_POINT('',(-92.8082915529216,177.191489453859,-27.7603998277807));
#40200=CARTESIAN_POINT('',(-92.720888864262,177.070169082018,-27.7603998277807));
#40201=CARTESIAN_POINT('Origin',(-91.6409339514568,177.940344276643,-27.7603998277831));
#40202=CARTESIAN_POINT('Ctrl Pts',(-93.0494221937018,178.078074491416,-27.7603998277807));
#40203=CARTESIAN_POINT('Ctrl Pts',(-93.0494221937018,177.937625352915,-27.7603998277807));
#40204=CARTESIAN_POINT('Ctrl Pts',(-93.0238330143233,177.636370047598,-27.7603998277807));
#40205=CARTESIAN_POINT('Ctrl Pts',(-92.8961177261299,177.328504399254,-27.7603998277807));
#40206=CARTESIAN_POINT('Ctrl Pts',(-92.8082915020135,177.191489486491,-27.7603998277807));
#40207=CARTESIAN_POINT('Ctrl Pts',(-92.720888863799,177.070169081443,-27.7603998277807));
#40208=CARTESIAN_POINT('Ctrl Pts',(-92.6135282748343,176.936824967799,-27.7603998277807));
#40209=CARTESIAN_POINT('Ctrl Pts',(-92.3997026020335,176.752629961143,-27.7603998277807));
#40210=CARTESIAN_POINT('Ctrl Pts',(-92.0708986729214,176.614593575082,-27.7603998277807));
#40211=CARTESIAN_POINT('Ctrl Pts',(-91.8853909380425,176.587413768653,-27.7603998277807));
#40212=CARTESIAN_POINT('Ctrl Pts',(-91.7917581955823,176.58741376394,-27.7603998277807));
#40213=CARTESIAN_POINT('Ctrl Pts',(-92.7077385046584,178.347710206204,-24.8892862526562));
#40214=CARTESIAN_POINT('Ctrl Pts',(-92.696878573029,178.347710206204,-24.5782984998809));
#40215=CARTESIAN_POINT('Ctrl Pts',(-92.6641487316665,178.552862130939,-23.6410384727126));
#40216=CARTESIAN_POINT('Ctrl Pts',(-92.6267121527108,179.894930822307,-22.5689951156914));
#40217=CARTESIAN_POINT('Ctrl Pts',(-92.6428124883487,181.907503378383,-23.0300484049588));
#40218=CARTESIAN_POINT('Ctrl Pts',(-92.6860186413996,182.505310206204,-24.2673107471057));
#40219=CARTESIAN_POINT('Ctrl Pts',(-92.7077385046585,182.505310206204,-24.8892862526564));
#40220=CARTESIAN_POINT('Ctrl Pts',(-92.7077385046584,178.413160053153,-24.8892862526563));
#40221=CARTESIAN_POINT('Ctrl Pts',(-92.6972277318993,178.412940579761,-24.5880935688771));
#40222=CARTESIAN_POINT('Ctrl Pts',(-92.6655287789709,178.610947586138,-23.6800263290945));
#40223=CARTESIAN_POINT('Ctrl Pts',(-92.629237209935,179.911164143027,-22.6402442619445));
#40224=CARTESIAN_POINT('Ctrl Pts',(-92.6448458599406,181.861999838952,-23.08754339452));
#40225=CARTESIAN_POINT('Ctrl Pts',(-92.6867169591402,182.440299306038,-24.2869008850981));
#40226=CARTESIAN_POINT('Ctrl Pts',(-92.7077385046585,182.439860359254,-24.8892862526564));
#40227=CARTESIAN_POINT('Ctrl Pts',(-92.7620938190726,178.543321759818,-24.887388123251));
#40228=CARTESIAN_POINT('Ctrl Pts',(-92.7518729111093,178.542682346638,-24.6056354765258));
#40229=CARTESIAN_POINT('Ctrl Pts',(-92.7210456097914,178.726443332294,-23.7555954119285));
#40230=CARTESIAN_POINT('Ctrl Pts',(-92.6856951520159,179.943439826361,-22.7799715921582));
#40231=CARTESIAN_POINT('Ctrl Pts',(-92.7009086080094,181.771551739726,-23.1999342263647));
#40232=CARTESIAN_POINT('Ctrl Pts',(-92.7416520031459,182.310977478948,-24.3238828298008));
#40233=CARTESIAN_POINT('Ctrl Pts',(-92.7620938190726,182.30969865259,-24.8873881232511));
#40234=CARTESIAN_POINT('Ctrl Pts',(-92.8921762347418,178.597710206204,-24.8828455451984));
#40235=CARTESIAN_POINT('Ctrl Pts',(-92.8815356428072,178.597360834506,-24.6093281653244));
#40236=CARTESIAN_POINT('Ctrl Pts',(-92.849455749552,178.776831623811,-23.7844067467698));
#40237=CARTESIAN_POINT('Ctrl Pts',(-92.8127328438688,179.958097784549,-22.8390883645045));
#40238=CARTESIAN_POINT('Ctrl Pts',(-92.8285288055103,181.731069348174,-23.2458097708593));
#40239=CARTESIAN_POINT('Ctrl Pts',(-92.8708950508726,182.2560089496,-24.3358107854505));
#40240=CARTESIAN_POINT('Ctrl Pts',(-92.8921762347418,182.255310206204,-24.8828455451986));
#40241=CARTESIAN_POINT('Ctrl Pts',(-92.9575862114132,178.597710206204,-24.8805613784806));
#40242=CARTESIAN_POINT('Ctrl Pts',(-92.9467262797838,178.597710206204,-24.606973538248));
#40243=CARTESIAN_POINT('Ctrl Pts',(-92.9139964384212,178.778190213879,-23.782429985388));
#40244=CARTESIAN_POINT('Ctrl Pts',(-92.8765598594655,179.958859457083,-22.8393123736311));
#40245=CARTESIAN_POINT('Ctrl Pts',(-92.8926601951034,181.729396637453,-23.2449186154111));
#40246=CARTESIAN_POINT('Ctrl Pts',(-92.9358663481544,182.255310206204,-24.3333856980155));
#40247=CARTESIAN_POINT('Ctrl Pts',(-92.9575862114132,182.255310206204,-24.8805613784807));
#40248=CARTESIAN_POINT('Origin',(-93.0494221937018,178.232650808519,-27.5103998277807));
#40249=CARTESIAN_POINT('Origin',(-94.808,187.570258151344,-12.1217495674905));
#40250=CARTESIAN_POINT('',(-94.808,200.143971902045,-27.2603998277807));
#40251=CARTESIAN_POINT('',(-94.808,174.996544400642,-27.2603998277807));
#40252=CARTESIAN_POINT('',(-94.808,181.320258151344,-27.2603998277807));
#40253=CARTESIAN_POINT('',(-94.808,176.182342437475,7.14688213156319));
#40254=CARTESIAN_POINT('',(-94.808,175.863165549181,-2.11439917376869));
#40255=CARTESIAN_POINT('',(-94.808,176.32489514138,7.14688213156319));
#40256=CARTESIAN_POINT('',(-94.808,181.320258151344,7.14688213156319));
#40257=CARTESIAN_POINT('',(-94.808,176.785344510737,7.01097377667576));
#40258=CARTESIAN_POINT('Ctrl Pts',(-94.8079944929842,176.32489514138,7.14688210616983));
#40259=CARTESIAN_POINT('Ctrl Pts',(-94.8079943877748,176.332663627255,7.14688210544271));
#40260=CARTESIAN_POINT('Ctrl Pts',(-94.8079941332102,176.340436477855,7.14688121212015));
#40261=CARTESIAN_POINT('Ctrl Pts',(-94.807993849283,176.348313131538,7.14683144923029));
#40262=CARTESIAN_POINT('Ctrl Pts',(-94.8079935434027,176.356798805708,7.14677783868879));
#40263=CARTESIAN_POINT('Ctrl Pts',(-94.8079932046638,176.365404909393,7.14666749154386));
#40264=CARTESIAN_POINT('Ctrl Pts',(-94.8079929332776,176.374194975614,7.14645306702722));
#40265=CARTESIAN_POINT('Ctrl Pts',(-94.8079926429992,176.383596949396,7.14622371566253));
#40266=CARTESIAN_POINT('Ctrl Pts',(-94.807992431917,176.393208984125,7.14587533165214));
#40267=CARTESIAN_POINT('Ctrl Pts',(-94.8079923327955,176.403045351575,7.14536376560827));
#40268=CARTESIAN_POINT('Ctrl Pts',(-94.8079922232345,176.413917678972,7.14479832175491));
#40269=CARTESIAN_POINT('Ctrl Pts',(-94.8079922477214,176.425063425634,7.14403356059975));
#40270=CARTESIAN_POINT('Ctrl Pts',(-94.8079923410064,176.436434674944,7.14302561044977));
#40271=CARTESIAN_POINT('Ctrl Pts',(-94.8079924551325,176.450346408983,7.14179247115009));
#40272=CARTESIAN_POINT('Ctrl Pts',(-94.8079926610637,176.464594009298,7.14019535679641));
#40273=CARTESIAN_POINT('Ctrl Pts',(-94.8079928021022,176.479009329103,7.13817667986391));
#40274=CARTESIAN_POINT('Ctrl Pts',(-94.807992935982,176.492692972815,7.13626046459527));
#40275=CARTESIAN_POINT('Ctrl Pts',(-94.8079930090902,176.506523093371,7.13396527031122));
#40276=CARTESIAN_POINT('Ctrl Pts',(-94.807992969312,176.520345644899,7.131251737955));
#40277=CARTESIAN_POINT('Ctrl Pts',(-94.8079929367756,176.531651734924,7.12903221712017));
#40278=CARTESIAN_POINT('Ctrl Pts',(-94.8079928394168,176.542949474847,7.12653213151923));
#40279=CARTESIAN_POINT('Ctrl Pts',(-94.8079926621622,176.554186051903,7.12373257448333));
#40280=CARTESIAN_POINT('Ctrl Pts',(-94.8079924861139,176.5653461527,7.1209520712616));
#40281=CARTESIAN_POINT('Ctrl Pts',(-94.8079921183808,176.576436475637,7.11787249567618));
#40282=CARTESIAN_POINT('Ctrl Pts',(-94.8079917341384,176.587451239963,7.11447067576697));
#40283=CARTESIAN_POINT('Ctrl Pts',(-94.8079913182196,176.599374047457,7.11078841414943));
#40284=CARTESIAN_POINT('Ctrl Pts',(-94.8079909017478,176.611211537837,7.10672533226023));
#40285=CARTESIAN_POINT('Ctrl Pts',(-94.8079906060516,176.623006248684,7.10224764865264));
#40286=CARTESIAN_POINT('Ctrl Pts',(-94.8079903207198,176.634387543838,7.09792691206075));
#40287=CARTESIAN_POINT('Ctrl Pts',(-94.8079901419702,176.645729352812,7.09322038984048));
#40288=CARTESIAN_POINT('Ctrl Pts',(-94.8079900404862,176.657019863473,7.08812844796763));
#40289=CARTESIAN_POINT('Ctrl Pts',(-94.8079899283327,176.669497398244,7.08250116646749));
#40290=CARTESIAN_POINT('Ctrl Pts',(-94.8079899030649,176.68191169213,7.07640350917884));
#40291=CARTESIAN_POINT('Ctrl Pts',(-94.8079898593172,176.694191792984,7.06986807130768));
#40292=CARTESIAN_POINT('Ctrl Pts',(-94.8079898023597,176.710179908809,7.06135923747183));
#40293=CARTESIAN_POINT('Ctrl Pts',(-94.8079896939283,176.725939210263,7.05210912585573));
#40294=CARTESIAN_POINT('Ctrl Pts',(-94.8079894412156,176.741234846308,7.04223524129025));
#40295=CARTESIAN_POINT('Ctrl Pts',(-94.8079891892917,176.756482742362,7.03239217461118));
#40296=CARTESIAN_POINT('Ctrl Pts',(-94.8079887852241,176.771263557689,7.02193283286378));
#40297=CARTESIAN_POINT('Ctrl Pts',(-94.807988498546,176.785342645838,7.01097512538081));
#40298=CARTESIAN_POINT('',(-94.808,176.972592972505,6.60934632434393));
#40299=CARTESIAN_POINT('Ctrl Pts',(-94.808,176.785344510737,7.01097377667577));
#40300=CARTESIAN_POINT('Ctrl Pts',(-94.808,176.795763535541,7.00286462309389));
#40301=CARTESIAN_POINT('Ctrl Pts',(-94.8080000000581,176.805798825285,6.99448204736253));
#40302=CARTESIAN_POINT('Ctrl Pts',(-94.8079999989415,176.815386277998,6.9858553746198));
#40303=CARTESIAN_POINT('Ctrl Pts',(-94.8079999979199,176.824157091329,6.97796350400886));
#40304=CARTESIAN_POINT('Ctrl Pts',(-94.8079999958974,176.832552642876,6.96986762127687));
#40305=CARTESIAN_POINT('Ctrl Pts',(-94.8079999955543,176.840559139765,6.96156947706612));
#40306=CARTESIAN_POINT('Ctrl Pts',(-94.8079999951613,176.849727848395,6.95206678600264));
#40307=CARTESIAN_POINT('Ctrl Pts',(-94.807999997994,176.858386987088,6.94229705334643));
#40308=CARTESIAN_POINT('Ctrl Pts',(-94.8079999993535,176.866580081172,6.93223027105559));
#40309=CARTESIAN_POINT('Ctrl Pts',(-94.8079999997715,176.869099481096,6.92913470663553));
#40310=CARTESIAN_POINT('Ctrl Pts',(-94.8079999998779,176.871576109978,6.92601430063196));
#40311=CARTESIAN_POINT('Ctrl Pts',(-94.8079999999374,176.874010021013,6.92286761554954));
#40312=CARTESIAN_POINT('Ctrl Pts',(-94.808000000049,176.878575985407,6.91696450247787));
#40313=CARTESIAN_POINT('Ctrl Pts',(-94.808,176.882991650297,6.91096887382422));
#40314=CARTESIAN_POINT('Ctrl Pts',(-94.808,176.887251001364,6.90488767261864));
#40315=CARTESIAN_POINT('Ctrl Pts',(-94.808,176.897191366666,6.89069551975078));
#40316=CARTESIAN_POINT('Ctrl Pts',(-94.808,176.906281755746,6.87602388254555));
#40317=CARTESIAN_POINT('Ctrl Pts',(-94.808,176.914417010737,6.86110801530285));
#40318=CARTESIAN_POINT('Ctrl Pts',(-94.808,176.919331873627,6.85209668837319));
#40319=CARTESIAN_POINT('Ctrl Pts',(-94.808,176.923897368279,6.84299856257896));
#40320=CARTESIAN_POINT('Ctrl Pts',(-94.808,176.928094687903,6.83386651087862));
#40321=CARTESIAN_POINT('Ctrl Pts',(-94.808,176.930152360637,6.82938966006294));
#40322=CARTESIAN_POINT('Ctrl Pts',(-94.8080000000417,176.932124871418,6.82490633822643));
#40323=CARTESIAN_POINT('Ctrl Pts',(-94.8079999998585,176.934009859635,6.82042208724328));
#40324=CARTESIAN_POINT('Ctrl Pts',(-94.8079999996585,176.936065997253,6.81553068418448));
#40325=CARTESIAN_POINT('Ctrl Pts',(-94.8079999991769,176.938017998694,6.81063817323346));
#40326=CARTESIAN_POINT('Ctrl Pts',(-94.8079999976067,176.93987022838,6.80574667195432));
#40327=CARTESIAN_POINT('Ctrl Pts',(-94.8079999947421,176.943249347625,6.79682285098637));
#40328=CARTESIAN_POINT('Ctrl Pts',(-94.8079999899347,176.94628158772,6.78789730079875));
#40329=CARTESIAN_POINT('Ctrl Pts',(-94.8079999892669,176.948995841255,6.77895293091883));
#40330=CARTESIAN_POINT('Ctrl Pts',(-94.8079999885677,176.95183763122,6.76958828599966));
#40331=CARTESIAN_POINT('Ctrl Pts',(-94.8079999922519,176.954334844377,6.76019350615322));
#40332=CARTESIAN_POINT('Ctrl Pts',(-94.8079999953012,176.956533095806,6.75075898733455));
#40333=CARTESIAN_POINT('Ctrl Pts',(-94.8079999990713,176.959250984235,6.73909427546603));
#40334=CARTESIAN_POINT('Ctrl Pts',(-94.8079999999749,176.961511158846,6.72737015769564));
#40335=CARTESIAN_POINT('Ctrl Pts',(-94.8079999999916,176.963390591658,6.7156592600619));
#40336=CARTESIAN_POINT('Ctrl Pts',(-94.8079999999924,176.96348027682,6.71510042457531));
#40337=CARTESIAN_POINT('Ctrl Pts',(-94.8079999999928,176.963569085307,6.7145416275732));
#40338=CARTESIAN_POINT('Ctrl Pts',(-94.8079999999929,176.963657020217,6.71398287703418));
#40339=CARTESIAN_POINT('Ctrl Pts',(-94.807999999995,176.965431847088,6.7027053825089));
#40340=CARTESIAN_POINT('Ctrl Pts',(-94.8079999998131,176.966849531697,6.69144588551166));
#40341=CARTESIAN_POINT('Ctrl Pts',(-94.8079999978357,176.967992846578,6.68029214260421));
#40342=CARTESIAN_POINT('Ctrl Pts',(-94.8079999961474,176.968968952967,6.6707696218144));
#40343=CARTESIAN_POINT('Ctrl Pts',(-94.8079999941356,176.969742461948,6.66132448733912));
#40344=CARTESIAN_POINT('Ctrl Pts',(-94.8079999948881,176.970374513879,6.651978732713));
#40345=CARTESIAN_POINT('Ctrl Pts',(-94.807999995547,176.970928014586,6.64379446565904));
#40346=CARTESIAN_POINT('Ctrl Pts',(-94.8079999980047,176.971373012811,6.63568685331811));
#40347=CARTESIAN_POINT('Ctrl Pts',(-94.8079999991371,176.971764098598,6.62763360273863));
#40348=CARTESIAN_POINT('Ctrl Pts',(-94.8079999999972,176.972061146048,6.62151679250192));
#40349=CARTESIAN_POINT('Ctrl Pts',(-94.808,176.972327321007,6.61543074398763));
#40350=CARTESIAN_POINT('Ctrl Pts',(-94.808,176.972592972505,6.60934632434393));
#40351=CARTESIAN_POINT('',(-94.808,178.347717829008,-24.8861909888051));
#40352=CARTESIAN_POINT('',(-94.808,178.078483034271,-18.7197003726842));
#40353=CARTESIAN_POINT('',(-94.808,182.505302583399,-24.8861909888053));
#40354=CARTESIAN_POINT('Origin',(-94.808,180.426510206204,-24.8805613784808));
#40355=CARTESIAN_POINT('',(-94.8079990389029,183.880427447449,6.60934632401445));
#40356=CARTESIAN_POINT('',(-94.808,183.498218863415,-2.14466930211711));
#40357=CARTESIAN_POINT('',(-94.808,184.080899606544,7.01463063859936));
#40358=CARTESIAN_POINT('Ctrl Pts',(-94.8079971167087,183.880427453486,6.60934632375086));
#40359=CARTESIAN_POINT('Ctrl Pts',(-94.8079970485572,183.880861609996,6.61929013161663));
#40360=CARTESIAN_POINT('Ctrl Pts',(-94.8079966811693,183.881298308438,6.62923808036314));
#40361=CARTESIAN_POINT('Ctrl Pts',(-94.8079962442616,183.881857103832,6.63924342541261));
#40362=CARTESIAN_POINT('Ctrl Pts',(-94.8079957782272,183.882453151764,6.6499157847082));
#40363=CARTESIAN_POINT('Ctrl Pts',(-94.8079952365712,183.883188058061,6.66065300629498));
#40364=CARTESIAN_POINT('Ctrl Pts',(-94.8079948472882,183.884172581101,6.67146664601221));
#40365=CARTESIAN_POINT('Ctrl Pts',(-94.80799442035,183.885252336907,6.68332628748248));
#40366=CARTESIAN_POINT('Ctrl Pts',(-94.807994190197,183.886632276745,6.6952771064057));
#40367=CARTESIAN_POINT('Ctrl Pts',(-94.807994191566,183.888419135886,6.70728150553464));
#40368=CARTESIAN_POINT('Ctrl Pts',(-94.8079941931845,183.89053160599,6.72147341003118));
#40369=CARTESIAN_POINT('Ctrl Pts',(-94.80799449634,183.893212871012,6.73573836970362));
#40370=CARTESIAN_POINT('Ctrl Pts',(-94.8079948071861,183.896585331173,6.74996286936542));
#40371=CARTESIAN_POINT('Ctrl Pts',(-94.8079951139751,183.899913774074,6.76400171123843));
#40372=CARTESIAN_POINT('Ctrl Pts',(-94.8079954144699,183.903913804346,6.77799731613917));
#40373=CARTESIAN_POINT('Ctrl Pts',(-94.8079954905875,183.908670183233,6.7918419296261));
#40374=CARTESIAN_POINT('Ctrl Pts',(-94.8079955514453,183.912473020423,6.8029110249008));
#40375=CARTESIAN_POINT('Ctrl Pts',(-94.8079954765423,183.916757609849,6.81388255888371));
#40376=CARTESIAN_POINT('Ctrl Pts',(-94.8079951538972,183.921564745885,6.8247274923486));
#40377=CARTESIAN_POINT('Ctrl Pts',(-94.807995119439,183.922078143255,6.82588572050598));
#40378=CARTESIAN_POINT('Ctrl Pts',(-94.807995082197,183.922597523469,6.82704253072559));
#40379=CARTESIAN_POINT('Ctrl Pts',(-94.8079950419541,183.92312279164,6.8281978801967));
#40380=CARTESIAN_POINT('Ctrl Pts',(-94.807994642256,183.928339826882,6.83967296899629));
#40381=CARTESIAN_POINT('Ctrl Pts',(-94.8079940040632,183.934149795357,6.85100557269949));
#40382=CARTESIAN_POINT('Ctrl Pts',(-94.8079934148916,183.940595432161,6.86220389761022));
#40383=CARTESIAN_POINT('Ctrl Pts',(-94.80799284285,183.946853663363,6.87307663346283));
#40384=CARTESIAN_POINT('Ctrl Pts',(-94.8079923153681,183.953711242487,6.88382386533089));
#40385=CARTESIAN_POINT('Ctrl Pts',(-94.8079918938535,183.96115910843,6.89441950193509));
#40386=CARTESIAN_POINT('Ctrl Pts',(-94.8079914117341,183.969677818496,6.90653856488378));
#40387=CARTESIAN_POINT('Ctrl Pts',(-94.8079910585457,183.978968115628,6.91845862867008));
#40388=CARTESIAN_POINT('Ctrl Pts',(-94.8079907421834,183.98896049317,6.93009944739641));
#40389=CARTESIAN_POINT('Ctrl Pts',(-94.807990354668,184.001200264159,6.94435841176591));
#40390=CARTESIAN_POINT('Ctrl Pts',(-94.8079899982452,184.014489986443,6.95819571937071));
#40391=CARTESIAN_POINT('Ctrl Pts',(-94.8079895489719,184.028650974291,6.97143240103193));
#40392=CARTESIAN_POINT('Ctrl Pts',(-94.8079895143575,184.029742012218,6.97245222548755));
#40393=CARTESIAN_POINT('Ctrl Pts',(-94.8079894791494,184.030838200541,6.97346849871044));
#40394=CARTESIAN_POINT('Ctrl Pts',(-94.8079894432687,184.031939447064,6.97448114627659));
#40395=CARTESIAN_POINT('Ctrl Pts',(-94.8079890663011,184.043509321092,6.98512018533493));
#40396=CARTESIAN_POINT('Ctrl Pts',(-94.8079886291786,184.055637670711,6.99535542477492));
#40397=CARTESIAN_POINT('Ctrl Pts',(-94.8079881436374,184.068242977287,7.00511207636296));
#40398=CARTESIAN_POINT('Ctrl Pts',(-94.8079879831234,184.07241014038,7.00833750829987));
#40399=CARTESIAN_POINT('Ctrl Pts',(-94.8079878175301,184.076629690815,7.01151091052149));
#40400=CARTESIAN_POINT('Ctrl Pts',(-94.8079876467835,184.08089965974,7.01463056511238));
#40401=CARTESIAN_POINT('',(-94.808,184.567063755345,7.14688213156319));
#40402=CARTESIAN_POINT('Ctrl Pts',(-94.808,184.080899606544,7.01463063859936));
#40403=CARTESIAN_POINT('Ctrl Pts',(-94.808,184.091863685575,7.02264103927609));
#40404=CARTESIAN_POINT('Ctrl Pts',(-94.8079999994811,184.103157579913,7.03029462612516));
#40405=CARTESIAN_POINT('Ctrl Pts',(-94.8079999975102,184.11477046707,7.03758375223398));
#40406=CARTESIAN_POINT('Ctrl Pts',(-94.8079999957372,184.125217187361,7.04414090383544));
#40407=CARTESIAN_POINT('Ctrl Pts',(-94.8079999941234,184.135928509359,7.05040642284983));
#40408=CARTESIAN_POINT('Ctrl Pts',(-94.8079999947603,184.146896866736,7.0563874738796));
#40409=CARTESIAN_POINT('Ctrl Pts',(-94.8079999954738,184.159182096223,7.06308661596222));
#40410=CARTESIAN_POINT('Ctrl Pts',(-94.8079999981794,184.171789005875,7.06942867274982));
#40411=CARTESIAN_POINT('Ctrl Pts',(-94.8079999992801,184.184633365223,7.07540425450807));
#40412=CARTESIAN_POINT('Ctrl Pts',(-94.8079999996762,184.189256129883,7.07755490347574));
#40413=CARTESIAN_POINT('Ctrl Pts',(-94.8079999998151,184.193908288843,7.07965988487576));
#40414=CARTESIAN_POINT('Ctrl Pts',(-94.8079999998943,184.198584751118,7.0817171374354));
#40415=CARTESIAN_POINT('Ctrl Pts',(-94.8080000001088,184.211244515067,7.08728637551573));
#40416=CARTESIAN_POINT('Ctrl Pts',(-94.808,184.224082695873,7.09250505766232));
#40417=CARTESIAN_POINT('Ctrl Pts',(-94.808,184.236996376131,7.09733711913765));
#40418=CARTESIAN_POINT('Ctrl Pts',(-94.808,184.250479244515,7.10238216033373));
#40419=CARTESIAN_POINT('Ctrl Pts',(-94.808,184.264039771397,7.10700434951663));
#40420=CARTESIAN_POINT('Ctrl Pts',(-94.808,184.27756708396,7.11119007037379));
#40421=CARTESIAN_POINT('Ctrl Pts',(-94.808,184.290257730077,7.1151169037265));
#40422=CARTESIAN_POINT('Ctrl Pts',(-94.808,184.302914989716,7.11865934865601));
#40423=CARTESIAN_POINT('Ctrl Pts',(-94.808,184.315498319383,7.12182421298567));
#40424=CARTESIAN_POINT('Ctrl Pts',(-94.808,184.319444913872,7.12281683071528));
#40425=CARTESIAN_POINT('Ctrl Pts',(-94.8080000000071,184.323383441784,7.12377455049907));
#40426=CARTESIAN_POINT('Ctrl Pts',(-94.807999999968,184.32731515047,7.12469700469301));
#40427=CARTESIAN_POINT('Ctrl Pts',(-94.8079999999022,184.333939301493,7.12625115744939));
#40428=CARTESIAN_POINT('Ctrl Pts',(-94.8079999996393,184.34054413573,7.12770528309239));
#40429=CARTESIAN_POINT('Ctrl Pts',(-94.8079999991309,184.347136019827,7.12906349547224));
#40430=CARTESIAN_POINT('Ctrl Pts',(-94.8079999983563,184.357179903395,7.13113296860059));
#40431=CARTESIAN_POINT('Ctrl Pts',(-94.8079999975768,184.367203510587,7.13297675598682));
#40432=CARTESIAN_POINT('Ctrl Pts',(-94.8079999977078,184.377225812564,7.13461724113026));
#40433=CARTESIAN_POINT('Ctrl Pts',(-94.8079999978563,184.388593945226,7.13647801650729));
#40434=CARTESIAN_POINT('Ctrl Pts',(-94.8079999988754,184.399959459417,7.1380770775451));
#40435=CARTESIAN_POINT('Ctrl Pts',(-94.8079999994162,184.411270075361,7.13944407314409));
#40436=CARTESIAN_POINT('Ctrl Pts',(-94.8080000000994,184.425558202009,7.14117092925355));
#40437=CARTESIAN_POINT('Ctrl Pts',(-94.8080000000014,184.439753656474,7.14253076598086));
#40438=CARTESIAN_POINT('Ctrl Pts',(-94.8079999999964,184.45366913666,7.14357518540099));
#40439=CARTESIAN_POINT('Ctrl Pts',(-94.8079999999962,184.454086017688,7.14360647419849));
#40440=CARTESIAN_POINT('Ctrl Pts',(-94.8079999999961,184.454502648384,7.14363748152027));
#40441=CARTESIAN_POINT('Ctrl Pts',(-94.8079999999958,184.454919025967,7.14366820997194));
#40442=CARTESIAN_POINT('Ctrl Pts',(-94.8079999999897,184.46539868462,7.14444160339581));
#40443=CARTESIAN_POINT('Ctrl Pts',(-94.8079999998752,184.475711579856,7.14504191387442));
#40444=CARTESIAN_POINT('Ctrl Pts',(-94.8079999992766,184.485791704412,7.14549881439241));
#40445=CARTESIAN_POINT('Ctrl Pts',(-94.8079999987379,184.494863200726,7.14590999694698));
#40446=CARTESIAN_POINT('Ctrl Pts',(-94.8079999979296,184.503745128091,7.14620499686714));
#40447=CARTESIAN_POINT('Ctrl Pts',(-94.8079999977838,184.512424766144,7.14641190556332));
#40448=CARTESIAN_POINT('Ctrl Pts',(-94.8079999976474,184.52053806234,7.14660531357494));
#40449=CARTESIAN_POINT('Ctrl Pts',(-94.8079999981898,184.528473985873,7.1467217185751));
#40450=CARTESIAN_POINT('Ctrl Pts',(-94.8079999988303,184.536266133101,7.14678937435441));
#40451=CARTESIAN_POINT('Ctrl Pts',(-94.8079999994278,184.543535716856,7.14685249294544));
#40452=CARTESIAN_POINT('Ctrl Pts',(-94.8079999998885,184.550679902868,7.1468731749777));
#40453=CARTESIAN_POINT('Ctrl Pts',(-94.8079999999701,184.557771362293,7.14687939204632));
#40454=CARTESIAN_POINT('Ctrl Pts',(-94.8080000000058,184.560875197142,7.14688211317227));
#40455=CARTESIAN_POINT('Ctrl Pts',(-94.808,184.563969564511,7.14688213156319));
#40456=CARTESIAN_POINT('Ctrl Pts',(-94.808,184.567063755345,7.14688213156319));
#40457=CARTESIAN_POINT('',(-94.808,190.573456657062,7.14688213156319));
#40458=CARTESIAN_POINT('',(-94.808,181.320258151344,7.14688213156319));
#40459=CARTESIAN_POINT('',(-94.808,191.060031677827,7.01373810978891));
#40460=CARTESIAN_POINT('Ctrl Pts',(-94.8079944854442,190.573456657062,7.14688210611809));
#40461=CARTESIAN_POINT('Ctrl Pts',(-94.8079943832537,190.581263233955,7.14688210541136));
#40462=CARTESIAN_POINT('Ctrl Pts',(-94.8079941427963,190.589074202032,7.14688130222168));
#40463=CARTESIAN_POINT('Ctrl Pts',(-94.8079938748321,190.596994233538,7.14683654701428));
#40464=CARTESIAN_POINT('Ctrl Pts',(-94.8079935866562,190.605511646977,7.14678841606876));
#40465=CARTESIAN_POINT('Ctrl Pts',(-94.8079932677266,190.614155164811,7.14668943996446));
#40466=CARTESIAN_POINT('Ctrl Pts',(-94.8079930099285,190.622993921331,7.14649725153043));
#40467=CARTESIAN_POINT('Ctrl Pts',(-94.8079927350217,190.632419262884,7.14629230849019));
#40468=CARTESIAN_POINT('Ctrl Pts',(-94.8079925314505,190.642066236651,7.14598141074302));
#40469=CARTESIAN_POINT('Ctrl Pts',(-94.8079924307248,190.651954985506,7.14552536360754));
#40470=CARTESIAN_POINT('Ctrl Pts',(-94.8079923201132,190.66281428023,7.14502455705207));
#40471=CARTESIAN_POINT('Ctrl Pts',(-94.807992331329,190.67396454527,7.14434876337832));
#40472=CARTESIAN_POINT('Ctrl Pts',(-94.807992409252,190.685365241727,7.14345968473418));
#40473=CARTESIAN_POINT('Ctrl Pts',(-94.8079924956317,190.698003236737,7.14247411586901));
#40474=CARTESIAN_POINT('Ctrl Pts',(-94.8079926569123,190.710947341036,7.14122664559386));
#40475=CARTESIAN_POINT('Ctrl Pts',(-94.8079927851016,190.724080893858,7.13967922485777));
#40476=CARTESIAN_POINT('Ctrl Pts',(-94.8079929323456,190.739166682209,7.13790178793495));
#40477=CARTESIAN_POINT('Ctrl Pts',(-94.8079930294094,190.754498052566,7.13572914211286));
#40478=CARTESIAN_POINT('Ctrl Pts',(-94.8079930014189,190.7698688906,7.13311566028527));
#40479=CARTESIAN_POINT('Ctrl Pts',(-94.8079929783735,190.782524090229,7.13096391461062));
#40480=CARTESIAN_POINT('Ctrl Pts',(-94.8079928738434,190.795203847437,7.12851383615381));
#40481=CARTESIAN_POINT('Ctrl Pts',(-94.807992702727,190.807819589083,7.12573972329559));
#40482=CARTESIAN_POINT('Ctrl Pts',(-94.807992674199,190.809922842468,7.12527723266894));
#40483=CARTESIAN_POINT('Ctrl Pts',(-94.8079926414205,190.812024739142,7.12480616660891));
#40484=CARTESIAN_POINT('Ctrl Pts',(-94.8079926045564,190.814125366831,7.12432628642374));
#40485=CARTESIAN_POINT('Ctrl Pts',(-94.8079924438141,190.823284931029,7.12223381978304));
#40486=CARTESIAN_POINT('Ctrl Pts',(-94.8079922031225,190.832395858157,7.11995968925196));
#40487=CARTESIAN_POINT('Ctrl Pts',(-94.8079918990887,190.841463863446,7.11750411521426));
#40488=CARTESIAN_POINT('Ctrl Pts',(-94.807991384204,190.856820631002,7.11334557333943));
#40489=CARTESIAN_POINT('Ctrl Pts',(-94.8079907989961,190.872034391882,7.10865216289483));
#40490=CARTESIAN_POINT('Ctrl Pts',(-94.8079904176093,190.887192579419,7.10335446047941));
#40491=CARTESIAN_POINT('Ctrl Pts',(-94.8079901240333,190.898860731314,7.09927650615056));
#40492=CARTESIAN_POINT('Ctrl Pts',(-94.8079899388693,190.910498036031,7.09484095097243));
#40493=CARTESIAN_POINT('Ctrl Pts',(-94.8079898353439,190.92209795437,7.09004523391558));
#40494=CARTESIAN_POINT('Ctrl Pts',(-94.8079897220006,190.934797950058,7.08479471540652));
#40495=CARTESIAN_POINT('Ctrl Pts',(-94.8079896996892,190.947452567258,7.07911279831981));
#40496=CARTESIAN_POINT('Ctrl Pts',(-94.8079896653813,190.959997831212,7.07302550444505));
#40497=CARTESIAN_POINT('Ctrl Pts',(-94.8079896219959,190.975862463925,7.06532756505599));
#40498=CARTESIAN_POINT('Ctrl Pts',(-94.8079895430393,190.991551259384,7.05698192044922));
#40499=CARTESIAN_POINT('Ctrl Pts',(-94.8079893212377,191.006858638239,7.04808100644423));
#40500=CARTESIAN_POINT('Ctrl Pts',(-94.8079890926844,191.022631981088,7.03890914432519));
#40501=CARTESIAN_POINT('Ctrl Pts',(-94.8079886958967,191.037994810977,7.02915132342603));
#40502=CARTESIAN_POINT('Ctrl Pts',(-94.8079883622383,191.052707122323,7.01891322051647));
#40503=CARTESIAN_POINT('Ctrl Pts',(-94.8079883413749,191.053627074708,7.01827303781751));
#40504=CARTESIAN_POINT('Ctrl Pts',(-94.8079883207839,191.054544496008,7.01763098905401));
#40505=CARTESIAN_POINT('Ctrl Pts',(-94.8079883005323,191.055459332815,7.01698710465278));
#40506=CARTESIAN_POINT('Ctrl Pts',(-94.8079882666315,191.05699075297,7.01590925388991));
#40507=CARTESIAN_POINT('Ctrl Pts',(-94.8079882340305,191.058514926771,7.0148261937911));
#40508=CARTESIAN_POINT('Ctrl Pts',(-94.8079882033084,191.060029858657,7.01373931073792));
#40509=CARTESIAN_POINT('',(-94.808,191.260092972505,6.60934632434393));
#40510=CARTESIAN_POINT('Ctrl Pts',(-94.808,191.060031677827,7.01373810978892));
#40511=CARTESIAN_POINT('Ctrl Pts',(-94.808,191.070940725622,7.0059113952379));
#40512=CARTESIAN_POINT('Ctrl Pts',(-94.8080000000084,191.081459770747,6.99782238747197));
#40513=CARTESIAN_POINT('Ctrl Pts',(-94.8079999999785,191.091518799674,6.98949862024982));
#40514=CARTESIAN_POINT('Ctrl Pts',(-94.8079999999512,191.100710316427,6.98189271251994));
#40515=CARTESIAN_POINT('Ctrl Pts',(-94.807999999883,191.109517261621,6.97409104442821));
#40516=CARTESIAN_POINT('Ctrl Pts',(-94.8079999999061,191.1179216003,6.9660950464942));
#40517=CARTESIAN_POINT('Ctrl Pts',(-94.8079999999256,191.125018138373,6.95934330719085));
#40518=CARTESIAN_POINT('Ctrl Pts',(-94.8079999999899,191.131827143339,6.95245362436534));
#40519=CARTESIAN_POINT('Ctrl Pts',(-94.8079999999969,191.138366928287,6.94541172832527));
#40520=CARTESIAN_POINT('Ctrl Pts',(-94.8079999999979,191.139317805426,6.94438784481678));
#40521=CARTESIAN_POINT('Ctrl Pts',(-94.8079999999984,191.140262983145,6.94336073734936));
#40522=CARTESIAN_POINT('Ctrl Pts',(-94.8079999999988,191.141202498186,6.94233045940941));
#40523=CARTESIAN_POINT('Ctrl Pts',(-94.8080000000013,191.148568595205,6.93425275236659));
#40524=CARTESIAN_POINT('Ctrl Pts',(-94.808,191.155593059654,6.92596946380033));
#40525=CARTESIAN_POINT('Ctrl Pts',(-94.808,191.162288966196,6.91748528687514));
#40526=CARTESIAN_POINT('Ctrl Pts',(-94.808,191.170237873299,6.90741347153352));
#40527=CARTESIAN_POINT('Ctrl Pts',(-94.808,191.177722217395,6.89705785449214));
#40528=CARTESIAN_POINT('Ctrl Pts',(-94.808,191.184710582366,6.88648600391524));
#40529=CARTESIAN_POINT('Ctrl Pts',(-94.808,191.189056671847,6.87991133175816));
#40530=CARTESIAN_POINT('Ctrl Pts',(-94.8080000000143,191.193211407632,6.87325404028804));
#40531=CARTESIAN_POINT('Ctrl Pts',(-94.8079999999732,191.197163589295,6.86654230122479));
#40532=CARTESIAN_POINT('Ctrl Pts',(-94.8079999999405,191.200303746833,6.86120957115232));
#40533=CARTESIAN_POINT('Ctrl Pts',(-94.8079999998775,191.203316085514,6.85584249283156));
#40534=CARTESIAN_POINT('Ctrl Pts',(-94.8079999995818,191.206197446909,6.8504519783933));
#40535=CARTESIAN_POINT('Ctrl Pts',(-94.8079999990418,191.211460980698,6.84060484330767));
#40536=CARTESIAN_POINT('Ctrl Pts',(-94.8079999978126,191.2162793544,6.83067901743367));
#40537=CARTESIAN_POINT('Ctrl Pts',(-94.8079999976609,191.220635958616,6.82072618453486));
#40538=CARTESIAN_POINT('Ctrl Pts',(-94.8079999975244,191.224557374276,6.81176755693122));
#40539=CARTESIAN_POINT('Ctrl Pts',(-94.8079999986505,191.228104103271,6.80278776850397));
#40540=CARTESIAN_POINT('Ctrl Pts',(-94.8079999994432,191.231290705641,6.79379196197184));
#40541=CARTESIAN_POINT('Ctrl Pts',(-94.8079999997968,191.232712406371,6.78977848830131));
#40542=CARTESIAN_POINT('Ctrl Pts',(-94.8079999998938,191.234065624776,6.78576254913205));
#40543=CARTESIAN_POINT('Ctrl Pts',(-94.8079999999464,191.235351283806,6.7817411966294));
#40544=CARTESIAN_POINT('Ctrl Pts',(-94.808000000029,191.237373160516,6.77541706341757));
#40545=CARTESIAN_POINT('Ctrl Pts',(-94.808,191.239228089373,6.76907951537874));
#40546=CARTESIAN_POINT('Ctrl Pts',(-94.808,191.240932853738,6.76271583893245));
#40547=CARTESIAN_POINT('Ctrl Pts',(-94.808,191.243784949577,6.75206931470808));
#40548=CARTESIAN_POINT('Ctrl Pts',(-94.808,191.246211201165,6.74135062893503));
#40549=CARTESIAN_POINT('Ctrl Pts',(-94.808,191.248272629144,6.73058807340884));
#40550=CARTESIAN_POINT('Ctrl Pts',(-94.808,191.25053786441,6.71876145585224));
#40551=CARTESIAN_POINT('Ctrl Pts',(-94.8080000001573,191.252361113189,6.7068850437293));
#40552=CARTESIAN_POINT('Ctrl Pts',(-94.807999999842,191.253835807511,6.69505071658772));
#40553=CARTESIAN_POINT('Ctrl Pts',(-94.8079999997685,191.25417947503,6.69229280683442));
#40554=CARTESIAN_POINT('Ctrl Pts',(-94.807999999655,191.25450428078,6.68953715270707));
#40555=CARTESIAN_POINT('Ctrl Pts',(-94.8079999994467,191.254811913876,6.68678475362741));
#40556=CARTESIAN_POINT('Ctrl Pts',(-94.8079999986613,191.255971813561,6.67640710939485));
#40557=CARTESIAN_POINT('Ctrl Pts',(-94.8079999962448,191.256881584969,6.66607878559014));
#40558=CARTESIAN_POINT('Ctrl Pts',(-94.8079999961155,191.257613173236,6.65583111347313));
#40559=CARTESIAN_POINT('Ctrl Pts',(-94.8079999960045,191.258241071269,6.64703587513339));
#40560=CARTESIAN_POINT('Ctrl Pts',(-94.8079999979519,191.258737713436,6.63830074742349));
#40561=CARTESIAN_POINT('Ctrl Pts',(-94.8079999990703,191.259167833625,6.62961302316669));
#40562=CARTESIAN_POINT('Ctrl Pts',(-94.8079999999424,191.259503260105,6.62283795693463));
#40563=CARTESIAN_POINT('Ctrl Pts',(-94.808,191.259798482784,6.61609124788996));
#40564=CARTESIAN_POINT('Ctrl Pts',(-94.808,191.260092972506,6.60934632434397));
#40565=CARTESIAN_POINT('',(-94.808,192.635217829008,-24.886190988805));
#40566=CARTESIAN_POINT('',(-94.808,192.352390971518,-18.4083909540574));
#40567=CARTESIAN_POINT('',(-94.808,196.792802583399,-24.886190988809));
#40568=CARTESIAN_POINT('Origin',(-94.808,194.714010206204,-24.8805613784807));
#40569=CARTESIAN_POINT('',(-94.8079990551526,198.16792744726,6.6093463240227));
#40570=CARTESIAN_POINT('',(-94.808,197.772126800661,-2.4559787207439));
#40571=CARTESIAN_POINT('',(-94.8079881503648,198.35567021099,7.01174099915479));
#40572=CARTESIAN_POINT('Ctrl Pts',(-94.8079971654579,198.167927453146,6.60934632376571));
#40573=CARTESIAN_POINT('Ctrl Pts',(-94.807997100165,198.168335908596,6.61870148114407));
#40574=CARTESIAN_POINT('Ctrl Pts',(-94.8079967643637,198.168746513651,6.62806098461877));
#40575=CARTESIAN_POINT('Ctrl Pts',(-94.8079963623074,198.169263388896,6.63749145304029));
#40576=CARTESIAN_POINT('Ctrl Pts',(-94.8079959353704,198.169812250322,6.64750551423449));
#40577=CARTESIAN_POINT('Ctrl Pts',(-94.8079954362205,198.170480895912,6.65759920152301));
#40578=CARTESIAN_POINT('Ctrl Pts',(-94.8079950665875,198.171365199631,6.66779656899476));
#40579=CARTESIAN_POINT('Ctrl Pts',(-94.8079946645512,198.172327024856,6.67888787738757));
#40580=CARTESIAN_POINT('Ctrl Pts',(-94.8079944272739,198.173543935622,6.69010122263487));
#40581=CARTESIAN_POINT('Ctrl Pts',(-94.8079943989666,198.175106687377,6.70141124338892));
#40582=CARTESIAN_POINT('Ctrl Pts',(-94.8079943662622,198.176912191415,6.7144781224256));
#40583=CARTESIAN_POINT('Ctrl Pts',(-94.8079945972541,198.179179376655,6.7276727431824));
#40584=CARTESIAN_POINT('Ctrl Pts',(-94.807994866321,198.18200553485,6.74089811453498));
#40585=CARTESIAN_POINT('Ctrl Pts',(-94.8079951445777,198.184928218937,6.75457519123395));
#40586=CARTESIAN_POINT('Ctrl Pts',(-94.8079954447262,198.18844729571,6.76828188291269));
#40587=CARTESIAN_POINT('Ctrl Pts',(-94.8079955655639,198.19263813748,6.78189283265423));
#40588=CARTESIAN_POINT('Ctrl Pts',(-94.8079955766087,198.193021188418,6.78313689944085));
#40589=CARTESIAN_POINT('Ctrl Pts',(-94.8079955861508,198.193409822114,6.78438018837476));
#40590=CARTESIAN_POINT('Ctrl Pts',(-94.8079955940217,198.193804077336,6.78562261739213));
#40591=CARTESIAN_POINT('Ctrl Pts',(-94.8079956690441,198.197561942106,6.79746489613712));
#40592=CARTESIAN_POINT('Ctrl Pts',(-94.80799560699,198.20183255942,6.80922471171587));
#40593=CARTESIAN_POINT('Ctrl Pts',(-94.8079952901313,198.20665530768,6.82084698314974));
#40594=CARTESIAN_POINT('Ctrl Pts',(-94.8079952872761,198.206698765115,6.82095171059449));
#40595=CARTESIAN_POINT('Ctrl Pts',(-94.8079952844005,198.206742267839,6.82105642577117));
#40596=CARTESIAN_POINT('Ctrl Pts',(-94.8079952815043,198.206785815783,6.82116112863683));
#40597=CARTESIAN_POINT('Ctrl Pts',(-94.8079949616969,198.211594586225,6.83272291570061));
#40598=CARTESIAN_POINT('Ctrl Pts',(-94.8079943481719,198.216949988904,6.84414596663343));
#40599=CARTESIAN_POINT('Ctrl Pts',(-94.8079937499842,198.222893558557,6.85542788617854));
#40600=CARTESIAN_POINT('Ctrl Pts',(-94.8079931847452,198.228509752349,6.86608838991636));
#40601=CARTESIAN_POINT('Ctrl Pts',(-94.807992637827,198.234654594584,6.87662986092119));
#40602=CARTESIAN_POINT('Ctrl Pts',(-94.8079922036423,198.241334991412,6.88704326190095));
#40603=CARTESIAN_POINT('Ctrl Pts',(-94.8079917270126,198.248668448871,6.89847465363366));
#40604=CARTESIAN_POINT('Ctrl Pts',(-94.8079913796779,198.256646817595,6.90975119405152));
#40605=CARTESIAN_POINT('Ctrl Pts',(-94.8079910983974,198.265230892479,6.92081973970709));
#40606=CARTESIAN_POINT('Ctrl Pts',(-94.8079907389439,198.276200640065,6.93496443830537));
#40607=CARTESIAN_POINT('Ctrl Pts',(-94.8079904664267,198.288158764069,6.9487682889286));
#40608=CARTESIAN_POINT('Ctrl Pts',(-94.8079900993728,198.300954501778,6.96206668518743));
#40609=CARTESIAN_POINT('Ctrl Pts',(-94.8079897396447,198.313494855782,6.97509966543172));
#40610=CARTESIAN_POINT('Ctrl Pts',(-94.8079892854596,198.326835355245,6.98764305853424));
#40611=CARTESIAN_POINT('Ctrl Pts',(-94.8079887419899,198.340822266949,6.99954304378448));
#40612=CARTESIAN_POINT('Ctrl Pts',(-94.8079885526672,198.345694736036,7.00368851288314));
#40613=CARTESIAN_POINT('Ctrl Pts',(-94.8079883541505,198.350645843355,7.00775619428808));
#40614=CARTESIAN_POINT('Ctrl Pts',(-94.8079881503648,198.35567021099,7.01174099915479));
#40615=CARTESIAN_POINT('',(-94.808,198.815624137772,7.14688213156319));
#40616=CARTESIAN_POINT('Ctrl Pts',(-94.808,198.355670158605,7.01174106581162));
#40617=CARTESIAN_POINT('Ctrl Pts',(-94.808,198.366551908129,7.02037134089612));
#40618=CARTESIAN_POINT('Ctrl Pts',(-94.8079999996948,198.377775170828,7.02861058932936));
#40619=CARTESIAN_POINT('Ctrl Pts',(-94.8079999980545,198.389304553606,7.03642829226687));
#40620=CARTESIAN_POINT('Ctrl Pts',(-94.8079999962032,198.402317378889,7.04525186976485));
#40621=CARTESIAN_POINT('Ctrl Pts',(-94.8079999946691,198.415720680096,7.05353745090934));
#40622=CARTESIAN_POINT('Ctrl Pts',(-94.807999996341,198.429513545387,7.06129933073277));
#40623=CARTESIAN_POINT('Ctrl Pts',(-94.8079999977089,198.440799225407,7.06765030206466));
#40624=CARTESIAN_POINT('Ctrl Pts',(-94.8079999994752,198.452348094315,7.07365306225449));
#40625=CARTESIAN_POINT('Ctrl Pts',(-94.8079999997898,198.46409669376,7.07931319152778));
#40626=CARTESIAN_POINT('Ctrl Pts',(-94.8080000002183,198.480102958967,7.08702453879757));
#40627=CARTESIAN_POINT('Ctrl Pts',(-94.808,198.496483048622,7.09408967108498));
#40628=CARTESIAN_POINT('Ctrl Pts',(-94.808,198.513000086136,7.10044156127548));
#40629=CARTESIAN_POINT('Ctrl Pts',(-94.808,198.526246872336,7.10553582416896));
#40630=CARTESIAN_POINT('Ctrl Pts',(-94.808,198.539576519466,7.11017012808757));
#40631=CARTESIAN_POINT('Ctrl Pts',(-94.808,198.55286890028,7.11433037945627));
#40632=CARTESIAN_POINT('Ctrl Pts',(-94.808,198.564499733492,7.11797059940388));
#40633=CARTESIAN_POINT('Ctrl Pts',(-94.8080000001077,198.576100138916,7.12124828508515));
#40634=CARTESIAN_POINT('Ctrl Pts',(-94.8079999998908,198.587628996587,7.12417806654189));
#40635=CARTESIAN_POINT('Ctrl Pts',(-94.8079999996996,198.597790059675,7.12676025595437));
#40636=CARTESIAN_POINT('Ctrl Pts',(-94.8079999983658,198.607892811464,7.1290783039439));
#40637=CARTESIAN_POINT('Ctrl Pts',(-94.8079999970404,198.617961492427,7.13114089060406));
#40638=CARTESIAN_POINT('Ctrl Pts',(-94.8079999957811,198.627527101681,7.13310042215693));
#40639=CARTESIAN_POINT('Ctrl Pts',(-94.8079999954219,198.637070760317,7.1348308639517));
#40640=CARTESIAN_POINT('Ctrl Pts',(-94.8079999961946,198.64660875809,7.13635598885541));
#40641=CARTESIAN_POINT('Ctrl Pts',(-94.8079999970818,198.657560396184,7.13810715470724));
#40642=CARTESIAN_POINT('Ctrl Pts',(-94.8079999988111,198.668503477227,7.13958744789996));
#40643=CARTESIAN_POINT('Ctrl Pts',(-94.8079999994719,198.67938216111,7.1408305470659));
#40644=CARTESIAN_POINT('Ctrl Pts',(-94.8080000000311,198.688589186458,7.1418826270468));
#40645=CARTESIAN_POINT('Ctrl Pts',(-94.8079999999813,198.697748476193,7.14276842457426));
#40646=CARTESIAN_POINT('Ctrl Pts',(-94.807999999988,198.706802067736,7.14350156135396));
#40647=CARTESIAN_POINT('Ctrl Pts',(-94.8079999999909,198.710681238692,7.14381568673601));
#40648=CARTESIAN_POINT('Ctrl Pts',(-94.8079999999892,198.714541039079,7.14410186346536));
#40649=CARTESIAN_POINT('Ctrl Pts',(-94.8079999999733,198.718378097567,7.14436250878582));
#40650=CARTESIAN_POINT('Ctrl Pts',(-94.8079999999327,198.728139987139,7.14502561852059));
#40651=CARTESIAN_POINT('Ctrl Pts',(-94.8079999996011,198.737746754901,7.1455254394741));
#40652=CARTESIAN_POINT('Ctrl Pts',(-94.8079999990373,198.747146688858,7.14589379522918));
#40653=CARTESIAN_POINT('Ctrl Pts',(-94.8079999985284,198.755630763243,7.14622626114228));
#40654=CARTESIAN_POINT('Ctrl Pts',(-94.8079999980758,198.763945351955,7.14645160457403));
#40655=CARTESIAN_POINT('Ctrl Pts',(-94.807999998275,198.772090048305,7.14660034996468));
#40656=CARTESIAN_POINT('Ctrl Pts',(-94.8079999984578,198.779568000626,7.14673691870727));
#40657=CARTESIAN_POINT('Ctrl Pts',(-94.8079999991339,198.786902325839,7.14680890768534));
#40658=CARTESIAN_POINT('Ctrl Pts',(-94.8079999995511,198.794135250936,7.14684523019752));
#40659=CARTESIAN_POINT('Ctrl Pts',(-94.8079999999684,198.801368176032,7.14688155270971));
#40660=CARTESIAN_POINT('Ctrl Pts',(-94.808,198.808498785075,7.14688213156319));
#40661=CARTESIAN_POINT('Ctrl Pts',(-94.808,198.815624137772,7.14688213156319));
#40662=CARTESIAN_POINT('',(-94.808,198.958173865212,7.14688213156319));
#40663=CARTESIAN_POINT('',(-94.808,181.320258151344,7.14688213156319));
#40664=CARTESIAN_POINT('',(-94.808,199.953767319886,-21.7413970254169));
#40665=CARTESIAN_POINT('Origin',(-94.558,197.772126800661,-2.4559787207439));
#40666=CARTESIAN_POINT('Ctrl Pts',(-94.808,196.792802583399,-24.886190988809));
#40667=CARTESIAN_POINT('Ctrl Pts',(-94.808,196.791413579785,-24.8861587989034));
#40668=CARTESIAN_POINT('Ctrl Pts',(-94.8079884226456,196.790024599925,-24.8861266237976));
#40669=CARTESIAN_POINT('Ctrl Pts',(-94.8079652691557,196.788635788535,-24.8860944668926));
#40670=CARTESIAN_POINT('Ctrl Pts',(-94.8074274203582,196.756374106203,-24.8853474713964));
#40671=CARTESIAN_POINT('Ctrl Pts',(-94.8006481262716,196.724518874321,-24.8846178854675));
#40672=CARTESIAN_POINT('Ctrl Pts',(-94.7880020135226,196.694832453703,-24.8839447597118));
#40673=CARTESIAN_POINT('Ctrl Pts',(-94.7752445873245,196.66488472766,-24.8832657089774));
#40674=CARTESIAN_POINT('Ctrl Pts',(-94.7567591586616,196.637713575893,-24.8826569167846));
#40675=CARTESIAN_POINT('Ctrl Pts',(-94.7335851123691,196.614849243816,-24.8821484654785));
#40676=CARTESIAN_POINT('Ctrl Pts',(-94.7104167336196,196.591990503537,-24.8816401385215));
#40677=CARTESIAN_POINT('Ctrl Pts',(-94.683004890487,196.573873459888,-24.8812415893741));
#40678=CARTESIAN_POINT('Ctrl Pts',(-94.6528911449917,196.561518849748,-24.8809706417598));
#40679=CARTESIAN_POINT('Ctrl Pts',(-94.6227812812625,196.549165832159,-24.8806997290716));
#40680=CARTESIAN_POINT('Ctrl Pts',(-94.590546452539,196.542810206204,-24.8805613784807));
#40681=CARTESIAN_POINT('Ctrl Pts',(-94.558,196.542810206204,-24.8805613784807));
#40682=CARTESIAN_POINT('',(-94.7347766952966,197.991318996849,6.61705721549324));
#40683=CARTESIAN_POINT('Origin',(-94.558,198.167927439902,6.60934632434393));
#40684=CARTESIAN_POINT('Origin',(-94.558,198.167927439902,6.60934632434393));
#40685=CARTESIAN_POINT('Origin',(-94.558,194.714010206204,-24.8805613784807));
#40686=CARTESIAN_POINT('Ctrl Pts',(-94.808,192.635217829008,-24.886190988805));
#40687=CARTESIAN_POINT('Ctrl Pts',(-94.808,192.636606832621,-24.8861587988994));
#40688=CARTESIAN_POINT('Ctrl Pts',(-94.8079884226456,192.637995812482,-24.8861266237974));
#40689=CARTESIAN_POINT('Ctrl Pts',(-94.8079652691557,192.639384623872,-24.8860944668925));
#40690=CARTESIAN_POINT('Ctrl Pts',(-94.8074274203582,192.671646306204,-24.8853474713993));
#40691=CARTESIAN_POINT('Ctrl Pts',(-94.8006481262717,192.703501538086,-24.8846178854687));
#40692=CARTESIAN_POINT('Ctrl Pts',(-94.7880020135227,192.733187958704,-24.8839447597128));
#40693=CARTESIAN_POINT('Ctrl Pts',(-94.7752445873246,192.763135684747,-24.8832657089781));
#40694=CARTESIAN_POINT('Ctrl Pts',(-94.7567591586612,192.790306836515,-24.8826569167848));
#40695=CARTESIAN_POINT('Ctrl Pts',(-94.7335851123687,192.813171168592,-24.8821484654787));
#40696=CARTESIAN_POINT('Ctrl Pts',(-94.7104167336192,192.836029908871,-24.8816401385216));
#40697=CARTESIAN_POINT('Ctrl Pts',(-94.6830048904871,192.854146952519,-24.8812415893742));
#40698=CARTESIAN_POINT('Ctrl Pts',(-94.6528911449918,192.86650156266,-24.8809706417599));
#40699=CARTESIAN_POINT('Ctrl Pts',(-94.6227812812626,192.878854580248,-24.8806997290717));
#40700=CARTESIAN_POINT('Ctrl Pts',(-94.5905464525389,192.885210206204,-24.8805613784815));
#40701=CARTESIAN_POINT('Ctrl Pts',(-94.558,192.885210206204,-24.8805613784814));
#40702=CARTESIAN_POINT('Origin',(-94.558,183.498218863415,-2.14466930211711));
#40703=CARTESIAN_POINT('Ctrl Pts',(-94.808,182.505302583399,-24.8861909888053));
#40704=CARTESIAN_POINT('Ctrl Pts',(-94.808,182.503913579786,-24.8861587988998));
#40705=CARTESIAN_POINT('Ctrl Pts',(-94.8079884226456,182.502524599925,-24.8861266237976));
#40706=CARTESIAN_POINT('Ctrl Pts',(-94.8079652691557,182.501135788535,-24.8860944668926));
#40707=CARTESIAN_POINT('Ctrl Pts',(-94.8074274203581,182.468874106203,-24.8853474713963));
#40708=CARTESIAN_POINT('Ctrl Pts',(-94.8006481262718,182.437018874322,-24.8846178854692));
#40709=CARTESIAN_POINT('Ctrl Pts',(-94.7880020135227,182.407332453704,-24.8839447597131));
#40710=CARTESIAN_POINT('Ctrl Pts',(-94.7752445873243,182.37738472766,-24.8832657089783));
#40711=CARTESIAN_POINT('Ctrl Pts',(-94.7567591586614,182.350213575893,-24.882656916785));
#40712=CARTESIAN_POINT('Ctrl Pts',(-94.733585112369,182.327349243816,-24.8821484654789));
#40713=CARTESIAN_POINT('Ctrl Pts',(-94.7104167336195,182.304490503537,-24.8816401385218));
#40714=CARTESIAN_POINT('Ctrl Pts',(-94.6830048904868,182.286373459889,-24.8812415893743));
#40715=CARTESIAN_POINT('Ctrl Pts',(-94.6528911449915,182.274018849748,-24.88097064176));
#40716=CARTESIAN_POINT('Ctrl Pts',(-94.6227812812625,182.26166583216,-24.8806997290718));
#40717=CARTESIAN_POINT('Ctrl Pts',(-94.5905464525389,182.255310206204,-24.8805613784808));
#40718=CARTESIAN_POINT('Ctrl Pts',(-94.558,182.255310206204,-24.8805613784808));
#40719=CARTESIAN_POINT('',(-94.7347766952966,183.703818996849,6.61705721549324));
#40720=CARTESIAN_POINT('Origin',(-94.558,183.880427439902,6.60934632434393));
#40721=CARTESIAN_POINT('Origin',(-94.558,183.880427439902,6.60934632434393));
#40722=CARTESIAN_POINT('Origin',(-94.558,180.426510206204,-24.8805613784808));
#40723=CARTESIAN_POINT('Ctrl Pts',(-94.808,178.347717829008,-24.8861909888051));
#40724=CARTESIAN_POINT('Ctrl Pts',(-94.808,178.349106832621,-24.8861587988995));
#40725=CARTESIAN_POINT('Ctrl Pts',(-94.8079884226456,178.350495812482,-24.8861266237974));
#40726=CARTESIAN_POINT('Ctrl Pts',(-94.8079652691557,178.351884623872,-24.8860944668926));
#40727=CARTESIAN_POINT('Ctrl Pts',(-94.8074274203582,178.384146306204,-24.8853474714009));
#40728=CARTESIAN_POINT('Ctrl Pts',(-94.8006481262715,178.416001538086,-24.884617885468));
#40729=CARTESIAN_POINT('Ctrl Pts',(-94.7880020135225,178.445687958704,-24.8839447597123));
#40730=CARTESIAN_POINT('Ctrl Pts',(-94.7752445873243,178.475635684747,-24.8832657089778));
#40731=CARTESIAN_POINT('Ctrl Pts',(-94.756759158661,178.502806836515,-24.882656916785));
#40732=CARTESIAN_POINT('Ctrl Pts',(-94.7335851123685,178.525671168592,-24.882148465479));
#40733=CARTESIAN_POINT('Ctrl Pts',(-94.710416733619,178.548529908871,-24.8816401385219));
#40734=CARTESIAN_POINT('Ctrl Pts',(-94.6830048904869,178.566646952519,-24.8812415893745));
#40735=CARTESIAN_POINT('Ctrl Pts',(-94.6528911449916,178.579001562659,-24.8809706417602));
#40736=CARTESIAN_POINT('Ctrl Pts',(-94.6227812812625,178.591354580248,-24.880699729072));
#40737=CARTESIAN_POINT('Ctrl Pts',(-94.5905464525388,178.597710206203,-24.8805613784807));
#40738=CARTESIAN_POINT('Ctrl Pts',(-94.558,178.597710206203,-24.8805613784807));
#40739=CARTESIAN_POINT('Origin',(-94.308,181.320258151344,7.14688213156319));
#40740=CARTESIAN_POINT('',(-94.6615533905933,176.32489514138,7.50043552215646));
#40741=CARTESIAN_POINT('Origin',(-94.308,176.32489514138,7.14688213156319));
#40742=CARTESIAN_POINT('',(-94.308,176.182342436533,7.64688213156319));
#40743=CARTESIAN_POINT('Origin',(-94.308,176.182342437475,7.14688213156318));
#40744=CARTESIAN_POINT('',(-94.308,176.32489514138,7.64688213156319));
#40745=CARTESIAN_POINT('',(-94.308,181.320258151344,7.64688213156319));
#40746=CARTESIAN_POINT('Origin',(-94.308,176.32489514138,7.14688213156319));
#40747=CARTESIAN_POINT('Origin',(-93.808,175.863165549181,-2.11439917376869));
#40748=CARTESIAN_POINT('',(-93.8254464332138,173.996696425136,-27.24318088436));
#40749=CARTESIAN_POINT('Ctrl Pts',(-94.808,174.996544400642,-27.2603998277807));
#40750=CARTESIAN_POINT('Ctrl Pts',(-94.808,174.86924787098,-27.2582075827639));
#40751=CARTESIAN_POINT('Ctrl Pts',(-94.7820391701492,174.742506154381,-27.2560248924943));
#40752=CARTESIAN_POINT('Ctrl Pts',(-94.7342672012818,174.624546362804,-27.2539934406868));
#40753=CARTESIAN_POINT('Ctrl Pts',(-94.7026339739564,174.546436772794,-27.2526482715772));
#40754=CARTESIAN_POINT('Ctrl Pts',(-94.6614384788878,174.472178067375,-27.2513694207134));
#40755=CARTESIAN_POINT('Ctrl Pts',(-94.6118962557196,174.404153468364,-27.2501979308967));
#40756=CARTESIAN_POINT('Ctrl Pts',(-94.5856182994819,174.368072176051,-27.2495765547014));
#40757=CARTESIAN_POINT('Ctrl Pts',(-94.556992190368,174.333744668788,-27.2489853814232));
#40758=CARTESIAN_POINT('Ctrl Pts',(-94.5261999691937,174.30152545098,-27.2484305161816));
#40759=CARTESIAN_POINT('Ctrl Pts',(-94.5017556271286,174.275948290543,-27.2479900375397));
#40760=CARTESIAN_POINT('Ctrl Pts',(-94.4759400906536,174.25169311767,-27.2475723255879));
#40761=CARTESIAN_POINT('Ctrl Pts',(-94.4488395870362,174.228937067577,-27.2471804308712));
#40762=CARTESIAN_POINT('Ctrl Pts',(-94.4457170737619,174.226315121155,-27.2471352768596));
#40763=CARTESIAN_POINT('Ctrl Pts',(-94.442577516954,174.223713091335,-27.247090465843));
#40764=CARTESIAN_POINT('Ctrl Pts',(-94.4394210543246,174.221131254298,-27.2470460025776));
#40765=CARTESIAN_POINT('Ctrl Pts',(-94.3644300434348,174.159792156666,-27.2459896475342));
#40766=CARTESIAN_POINT('Ctrl Pts',(-94.2798931428246,174.109853521736,-27.2451296262605));
#40767=CARTESIAN_POINT('Ctrl Pts',(-94.1899105886329,174.072786091639,-27.2444912672327));
#40768=CARTESIAN_POINT('Ctrl Pts',(-94.0986717509172,174.035201147874,-27.2438439958115));
#40769=CARTESIAN_POINT('Ctrl Pts',(-94.0018364793113,174.010850258139,-27.2434246354658));
#40770=CARTESIAN_POINT('Ctrl Pts',(-93.9037026901785,174.001222878731,-27.2432588369591));
#40771=CARTESIAN_POINT('Ctrl Pts',(-93.8776818600986,173.998670114734,-27.2432148743769));
#40772=CARTESIAN_POINT('Ctrl Pts',(-93.8515697515023,173.997152253321,-27.2431887344332));
#40773=CARTESIAN_POINT('Ctrl Pts',(-93.8254464332138,173.996696425136,-27.2431808843601));
#40774=CARTESIAN_POINT('',(-93.8254464332138,175.182494461969,7.16410107498382));
#40775=CARTESIAN_POINT('',(-93.8254464332138,174.863911000071,-2.07996128692742));
#40776=CARTESIAN_POINT('Ctrl Pts',(-93.8254464332138,175.182494461969,7.16410107498384));
#40777=CARTESIAN_POINT('Ctrl Pts',(-94.0842985311738,175.187107419695,7.16681532845947));
#40778=CARTESIAN_POINT('Ctrl Pts',(-94.5963474453902,175.407793886176,7.16495614827024));
#40779=CARTESIAN_POINT('Ctrl Pts',(-94.8080000000001,175.923505642512,7.152929341067));
#40780=CARTESIAN_POINT('Ctrl Pts',(-94.808,176.182342437475,7.14688213156319));
#40781=CARTESIAN_POINT('Ctrl Pts',(-93.8235653419339,175.182463474799,7.16410160863128));
#40782=CARTESIAN_POINT('Ctrl Pts',(-94.0460710672027,175.185911576661,7.16404222693293));
#40783=CARTESIAN_POINT('Ctrl Pts',(-94.5629368694203,175.373746015313,7.16080742459216));
#40784=CARTESIAN_POINT('Ctrl Pts',(-94.8085940170572,175.887707876935,7.15195619877338));
#40785=CARTESIAN_POINT('Ctrl Pts',(-94.8079981096934,176.184223829421,7.14684973105605));
#40786=CARTESIAN_POINT('Ctrl Pts',(-93.8234948727342,175.186872099656,7.29205487576401));
#40787=CARTESIAN_POINT('Ctrl Pts',(-94.0452322622312,175.190294415801,7.29200588504359));
#40788=CARTESIAN_POINT('Ctrl Pts',(-94.55999913146,175.376100615842,7.28934423215551));
#40789=CARTESIAN_POINT('Ctrl Pts',(-94.807233690994,175.887390427195,7.28201270084886));
#40790=CARTESIAN_POINT('Ctrl Pts',(-94.8080067899289,176.184225831632,7.27775480954189));
#40791=CARTESIAN_POINT('Ctrl Pts',(-93.8217483262068,175.299153482942,7.54330661910639));
#40792=CARTESIAN_POINT('Ctrl Pts',(-94.0182001465011,175.302171337987,7.54328967056551));
#40793=CARTESIAN_POINT('Ctrl Pts',(-94.4748468763743,175.466172666407,7.54237892587816));
#40794=CARTESIAN_POINT('Ctrl Pts',(-94.6975195027446,175.919756909652,7.5398429841181));
#40795=CARTESIAN_POINT('Ctrl Pts',(-94.6994908633024,176.184019145533,7.53834932932921));
#40796=CARTESIAN_POINT('Ctrl Pts',(-93.8177762679215,175.554092549455,7.64688212855396));
#40797=CARTESIAN_POINT('Ctrl Pts',(-93.9575813198154,175.556250894123,7.64688250077128));
#40798=CARTESIAN_POINT('Ctrl Pts',(-94.2823025732644,175.673574632631,7.6468698858039));
#40799=CARTESIAN_POINT('Ctrl Pts',(-94.4384196102212,175.996317733128,7.64685440653769));
#40800=CARTESIAN_POINT('Ctrl Pts',(-94.4389039571777,176.183530286532,7.6468823081095));
#40801=CARTESIAN_POINT('Ctrl Pts',(-93.815782670967,175.682106233743,7.64688213156316));
#40802=CARTESIAN_POINT('Ctrl Pts',(-93.9270355336014,175.683831307928,7.64688213156316));
#40803=CARTESIAN_POINT('Ctrl Pts',(-94.1854684347101,175.777804268684,7.64688213156316));
#40804=CARTESIAN_POINT('Ctrl Pts',(-94.3082970085286,176.03493772195,7.64688213156317));
#40805=CARTESIAN_POINT('Ctrl Pts',(-94.3079990548467,176.183283691767,7.64688213156318));
#40806=CARTESIAN_POINT('Ctrl Pts',(-93.8157427990279,175.68466650743,7.64688213162334));
#40807=CARTESIAN_POINT('Ctrl Pts',(-93.926424617877,175.686382916204,7.646882124179));
#40808=CARTESIAN_POINT('Ctrl Pts',(-94.1835317519391,175.779888861404,7.64688237647835));
#40809=CARTESIAN_POINT('Ctrl Pts',(-94.3056945564948,176.035710121727,7.64688268606368));
#40810=CARTESIAN_POINT('Ctrl Pts',(-94.3053809568001,176.183278759872,7.64688212803226));
#40811=CARTESIAN_POINT('Ctrl Pts',(-93.8157029270888,175.687226781115,7.64688213168353));
#40812=CARTESIAN_POINT('Ctrl Pts',(-93.9258137021528,175.68893452448,7.64688211679483));
#40813=CARTESIAN_POINT('Ctrl Pts',(-94.181595069168,175.781973454126,7.64688262139353));
#40814=CARTESIAN_POINT('Ctrl Pts',(-94.3030921044609,176.036482521503,7.64688324056419));
#40815=CARTESIAN_POINT('Ctrl Pts',(-94.3027628587535,176.183273827976,7.64688212450133));
#40816=CARTESIAN_POINT('Ctrl Pts',(-93.8156630551497,175.689787054801,7.64688213174371));
#40817=CARTESIAN_POINT('Ctrl Pts',(-93.9252027864286,175.691486132756,7.64688210941067));
#40818=CARTESIAN_POINT('Ctrl Pts',(-94.1796583863969,175.784058046847,7.64688286630872));
#40819=CARTESIAN_POINT('Ctrl Pts',(-94.3004896524271,176.03725492128,7.6468837950647));
#40820=CARTESIAN_POINT('Ctrl Pts',(-94.3001447607068,176.183268896081,7.6468821209704));
#40821=CARTESIAN_POINT('',(-93.8167232166182,175.682121736525,7.64688213156319));
#40822=CARTESIAN_POINT('Origin',(-93.8167232166069,175.682121736525,7.1468821315632));
#40823=CARTESIAN_POINT('Origin',(-93.808,176.182342437475,7.64688213156319));
#40824=CARTESIAN_POINT('Origin',(-94.808,176.698885481024,7.14688213156319));
#40825=CARTESIAN_POINT('',(-93.8950711760378,177.044642008916,7.50806411259307));
#40826=CARTESIAN_POINT('Origin',(-93.8950711760378,176.698885481024,7.14688213156319));
#40827=CARTESIAN_POINT('',(-93.8950711760378,176.698885481024,7.64688213156319));
#40828=CARTESIAN_POINT('Origin',(-93.8950711760378,176.698885481024,7.14688213156319));
#40829=CARTESIAN_POINT('',(-94.808,176.698885481024,7.64688213156319));
#40830=CARTESIAN_POINT('Origin',(-94.558,178.078483034271,-18.7197003726842));
#40831=CARTESIAN_POINT('',(-94.7347766952966,177.149201415559,6.61705721549323));
#40832=CARTESIAN_POINT('Origin',(-94.558,176.972592972505,6.60934632434393));
#40833=CARTESIAN_POINT('Origin',(-94.558,176.972592972505,6.60934632434393));
#40834=CARTESIAN_POINT('Ctrl Pts',(-94.5884292616573,176.984544149184,7.39533436555363));
#40835=CARTESIAN_POINT('Ctrl Pts',(-94.5993865537894,176.953559980237,7.41267405210351));
#40836=CARTESIAN_POINT('Ctrl Pts',(-94.6193002352633,176.882858136224,7.44327132699894));
#40837=CARTESIAN_POINT('Ctrl Pts',(-94.6440849967354,176.740056922476,7.47823405740341));
#40838=CARTESIAN_POINT('Ctrl Pts',(-94.6626985677635,176.520340704663,7.50127022657108));
#40839=CARTESIAN_POINT('Ctrl Pts',(-94.6615613474879,176.388136707656,7.50042732425185));
#40840=CARTESIAN_POINT('Ctrl Pts',(-94.6615618379374,176.32487204922,7.50042707465332));
#40841=CARTESIAN_POINT('Ctrl Pts',(-94.5599181834058,176.956012932547,7.44304288242527));
#40842=CARTESIAN_POINT('Ctrl Pts',(-94.5718974674593,176.924623527773,7.45643639758351));
#40843=CARTESIAN_POINT('Ctrl Pts',(-94.5932260205688,176.853945767977,7.48046747135795));
#40844=CARTESIAN_POINT('Ctrl Pts',(-94.6182920045565,176.711998226776,7.50890884849908));
#40845=CARTESIAN_POINT('Ctrl Pts',(-94.6349477580151,176.502541628117,7.52919848771514));
#40846=CARTESIAN_POINT('Ctrl Pts',(-94.6319913906634,176.382975194967,7.52999861880627));
#40847=CARTESIAN_POINT('Ctrl Pts',(-94.6307059402677,176.324873933947,7.53128445526619));
#40848=CARTESIAN_POINT('Ctrl Pts',(-94.4978224341872,176.894685695198,7.52152074875678));
#40849=CARTESIAN_POINT('Ctrl Pts',(-94.511347352476,176.863152531281,7.52953205504154));
#40850=CARTESIAN_POINT('Ctrl Pts',(-94.5344156707127,176.793539125275,7.54407747901781));
#40851=CARTESIAN_POINT('Ctrl Pts',(-94.558135539363,176.649275512227,7.56495873341816));
#40852=CARTESIAN_POINT('Ctrl Pts',(-94.5703928672295,176.46563963679,7.58033675821486));
#40853=CARTESIAN_POINT('Ctrl Pts',(-94.5645230057547,176.372564795278,7.58257598226523));
#40854=CARTESIAN_POINT('Ctrl Pts',(-94.5608750474384,176.324877735327,7.5848684404372));
#40855=CARTESIAN_POINT('Ctrl Pts',(-94.3477801423767,176.749770380257,7.61715121084488));
#40856=CARTESIAN_POINT('Ctrl Pts',(-94.3656161174094,176.719105230832,7.61985510485486));
#40857=CARTESIAN_POINT('Ctrl Pts',(-94.3964226449696,176.652259144682,7.62540432137748));
#40858=CARTESIAN_POINT('Ctrl Pts',(-94.4307984469777,176.533671229414,7.63228327359557));
#40859=CARTESIAN_POINT('Ctrl Pts',(-94.4493921471796,176.423350152004,7.63333733376808));
#40860=CARTESIAN_POINT('Ctrl Pts',(-94.4430944960309,176.358356193141,7.63443534158014));
#40861=CARTESIAN_POINT('Ctrl Pts',(-94.4388940725999,176.32488292345,7.63539404424938));
#40862=CARTESIAN_POINT('Ctrl Pts',(-94.2423717794332,176.647259151883,7.64688213156319));
#40863=CARTESIAN_POINT('Ctrl Pts',(-94.2643642789366,176.624339307136,7.64688213156319));
#40864=CARTESIAN_POINT('Ctrl Pts',(-94.302787230889,176.575322331102,7.64688213156318));
#40865=CARTESIAN_POINT('Ctrl Pts',(-94.3412516564066,176.491205546013,7.64688213156319));
#40866=CARTESIAN_POINT('Ctrl Pts',(-94.3564331008516,176.405928399028,7.64688213156319));
#40867=CARTESIAN_POINT('Ctrl Pts',(-94.3534509197916,176.351424292586,7.64688213156319));
#40868=CARTESIAN_POINT('Ctrl Pts',(-94.3516325676033,176.324885454491,7.64688213156319));
#40869=CARTESIAN_POINT('Ctrl Pts',(-94.1966412170233,176.602713119101,7.64688213156319));
#40870=CARTESIAN_POINT('Ctrl Pts',(-94.218337772858,176.583912015244,7.64688213156319));
#40871=CARTESIAN_POINT('Ctrl Pts',(-94.2558082307113,176.542530240064,7.64688213156318));
#40872=CARTESIAN_POINT('Ctrl Pts',(-94.2922527242429,176.4700773851,7.64688213156319));
#40873=CARTESIAN_POINT('Ctrl Pts',(-94.3076433547325,176.396156286107,7.64688213156319));
#40874=CARTESIAN_POINT('Ctrl Pts',(-94.3080000434372,176.34810248909,7.64688213156319));
#40875=CARTESIAN_POINT('Ctrl Pts',(-94.3079999999921,176.32488666741,7.64688213156319));
#40876=CARTESIAN_POINT('Ctrl Pts',(-94.195269300151,176.601376738117,7.64688213156319));
#40877=CARTESIAN_POINT('Ctrl Pts',(-94.2169569776756,176.582699196487,7.64688213156319));
#40878=CARTESIAN_POINT('Ctrl Pts',(-94.2543988607059,176.541546477333,7.64688213156318));
#40879=CARTESIAN_POINT('Ctrl Pts',(-94.290782756278,176.469443540272,7.64688213156319));
#40880=CARTESIAN_POINT('Ctrl Pts',(-94.3061796623489,176.395863122719,7.64688213156319));
#40881=CARTESIAN_POINT('Ctrl Pts',(-94.3066365171466,176.348002834984,7.64688213156319));
#40882=CARTESIAN_POINT('Ctrl Pts',(-94.3066910229637,176.324886703798,7.64688213156319));
#40883=CARTESIAN_POINT('Ctrl Pts',(-94.1938973832787,176.600040357134,7.64688213156319));
#40884=CARTESIAN_POINT('Ctrl Pts',(-94.2155761824932,176.581486377731,7.64688213156319));
#40885=CARTESIAN_POINT('Ctrl Pts',(-94.2529894907007,176.540562714602,7.64688213156318));
#40886=CARTESIAN_POINT('Ctrl Pts',(-94.2893127883131,176.468809695445,7.64688213156319));
#40887=CARTESIAN_POINT('Ctrl Pts',(-94.3047159699654,176.395569959332,7.64688213156319));
#40888=CARTESIAN_POINT('Ctrl Pts',(-94.305272990856,176.34790318088,7.64688213156319));
#40889=CARTESIAN_POINT('Ctrl Pts',(-94.3053820459354,176.324886740185,7.64688213156319));
#40890=CARTESIAN_POINT('Ctrl Pts',(-94.1925254664064,176.59870397615,7.64688213156319));
#40891=CARTESIAN_POINT('Ctrl Pts',(-94.2141953873108,176.580273558974,7.64688213156319));
#40892=CARTESIAN_POINT('Ctrl Pts',(-94.2515801206953,176.539578951871,7.64688213156318));
#40893=CARTESIAN_POINT('Ctrl Pts',(-94.2878428203482,176.468175850618,7.64688213156319));
#40894=CARTESIAN_POINT('Ctrl Pts',(-94.3032522775818,176.395276795945,7.64688213156319));
#40895=CARTESIAN_POINT('Ctrl Pts',(-94.3039094645654,176.347803526775,7.64688213156319));
#40896=CARTESIAN_POINT('Ctrl Pts',(-94.304073068907,176.324886776573,7.64688213156319));
#40897=CARTESIAN_POINT('',(-94.5884254558468,176.984525028658,7.39535375481029));
#40898=CARTESIAN_POINT('Ctrl Pts',(-94.5884254558468,176.984525028658,7.39535375481029));
#40899=CARTESIAN_POINT('Ctrl Pts',(-94.5931682595656,176.971113237748,7.40285843547219));
#40900=CARTESIAN_POINT('Ctrl Pts',(-94.5978013921952,176.9569593062,7.41007406947111));
#40901=CARTESIAN_POINT('Ctrl Pts',(-94.6022613296176,176.941826931637,7.41692416535548));
#40902=CARTESIAN_POINT('Ctrl Pts',(-94.605890362318,176.929513780819,7.42249806014611));
#40903=CARTESIAN_POINT('Ctrl Pts',(-94.6094050768814,176.916551708815,7.42783047371338));
#40904=CARTESIAN_POINT('Ctrl Pts',(-94.6127795567464,176.902845529488,7.4328942545675));
#40905=CARTESIAN_POINT('Ctrl Pts',(-94.6148378845039,176.894485186417,7.43598300338408));
#40906=CARTESIAN_POINT('Ctrl Pts',(-94.6168441796618,176.885848701455,7.4389720503746));
#40907=CARTESIAN_POINT('Ctrl Pts',(-94.618793838088,176.876923972456,7.44185750979949));
#40908=CARTESIAN_POINT('Ctrl Pts',(-94.6222015363025,176.861324941025,7.44690084190201));
#40909=CARTESIAN_POINT('Ctrl Pts',(-94.6254467883777,176.844819108936,7.45163726041509));
#40910=CARTESIAN_POINT('Ctrl Pts',(-94.6285573955326,176.827114586207,7.45610404863436));
#40911=CARTESIAN_POINT('Ctrl Pts',(-94.6313242664999,176.811366493474,7.46007723651239));
#40912=CARTESIAN_POINT('Ctrl Pts',(-94.6339844885866,176.794670395569,7.46383690050664));
#40913=CARTESIAN_POINT('Ctrl Pts',(-94.6365527203899,176.776782402409,7.46740026676138));
#40914=CARTESIAN_POINT('Ctrl Pts',(-94.6387855768333,176.761230332408,7.47049830693518));
#40915=CARTESIAN_POINT('Ctrl Pts',(-94.6409488290949,176.744777196122,7.47344784735834));
#40916=CARTESIAN_POINT('Ctrl Pts',(-94.6430493432716,176.727231022714,7.4762549476085));
#40917=CARTESIAN_POINT('Ctrl Pts',(-94.6449465836438,176.711382851376,7.47879039534922));
#40918=CARTESIAN_POINT('Ctrl Pts',(-94.6466988315812,176.69467409598,7.48111466630862));
#40919=CARTESIAN_POINT('Ctrl Pts',(-94.648290284363,176.677359962431,7.48321394247911));
#40920=CARTESIAN_POINT('Ctrl Pts',(-94.6500619044265,176.658085707659,7.48555087626994));
#40921=CARTESIAN_POINT('Ctrl Pts',(-94.651634156255,176.63806258286,7.48760884797346));
#40922=CARTESIAN_POINT('Ctrl Pts',(-94.653004862584,176.61770787486,7.48939577110888));
#40923=CARTESIAN_POINT('Ctrl Pts',(-94.654695690041,176.592599433732,7.49160002058006));
#40924=CARTESIAN_POINT('Ctrl Pts',(-94.6560795267384,176.566991466731,7.49339141119649));
#40925=CARTESIAN_POINT('Ctrl Pts',(-94.6571854549581,176.541713455806,7.49483029842593));
#40926=CARTESIAN_POINT('Ctrl Pts',(-94.6574478531427,176.535715865675,7.49517169616777));
#40927=CARTESIAN_POINT('Ctrl Pts',(-94.6576947340731,176.529736780225,7.49549342447144));
#40928=CARTESIAN_POINT('Ctrl Pts',(-94.6579266978187,176.523786943268,7.49579657889155));
#40929=CARTESIAN_POINT('Ctrl Pts',(-94.6588231894121,176.500792061887,7.49696820762357));
#40930=CARTESIAN_POINT('Ctrl Pts',(-94.6595111954094,176.478205627658,7.49785641105075));
#40931=CARTESIAN_POINT('Ctrl Pts',(-94.6600413042569,176.455981452504,7.49853467866711));
#40932=CARTESIAN_POINT('Ctrl Pts',(-94.6605787046397,176.43345158852,7.49922227571113));
#40933=CARTESIAN_POINT('Ctrl Pts',(-94.6609533258172,176.411288956772,7.49969334029436));
#40934=CARTESIAN_POINT('Ctrl Pts',(-94.6611971192757,176.389446488782,7.49999684183701));
#40935=CARTESIAN_POINT('Ctrl Pts',(-94.6613947085664,176.371743643982,7.50024282323016));
#40936=CARTESIAN_POINT('Ctrl Pts',(-94.6615058680333,176.354249907954,7.50037805686419));
#40937=CARTESIAN_POINT('Ctrl Pts',(-94.6615410889971,176.336975899154,7.50042067466978));
#40938=CARTESIAN_POINT('Ctrl Pts',(-94.6615493250473,176.332936554731,7.50043064039328));
#40939=CARTESIAN_POINT('Ctrl Pts',(-94.6615533905933,176.328909441725,7.50043552215646));
#40940=CARTESIAN_POINT('Ctrl Pts',(-94.6615533905933,176.32489514138,7.50043552215646));
#40941=CARTESIAN_POINT('',(-94.1966491363075,176.602706256464,7.64688213156319));
#40942=CARTESIAN_POINT('Ctrl Pts',(-94.1966491362833,176.602706256485,7.64688213156319));
#40943=CARTESIAN_POINT('Ctrl Pts',(-94.2049726402068,176.595493126028,7.64688213156319));
#40944=CARTESIAN_POINT('Ctrl Pts',(-94.2129056224244,176.587969465138,7.64688213156319));
#40945=CARTESIAN_POINT('Ctrl Pts',(-94.2269268084721,176.573344099675,7.64688213156319));
#40946=CARTESIAN_POINT('Ctrl Pts',(-94.2331216073242,176.566300663852,7.64688213156319));
#40947=CARTESIAN_POINT('Ctrl Pts',(-94.2459725021489,176.550302415952,7.64688213156319));
#40948=CARTESIAN_POINT('Ctrl Pts',(-94.2524444735303,176.541257612965,7.64688213156319));
#40949=CARTESIAN_POINT('Ctrl Pts',(-94.2634387727171,176.523978769712,7.64688213156319));
#40950=CARTESIAN_POINT('Ctrl Pts',(-94.2681088050423,176.515823708071,7.64688213156319));
#40951=CARTESIAN_POINT('Ctrl Pts',(-94.2773767006823,176.49782544769,7.64688213156319));
#40952=CARTESIAN_POINT('Ctrl Pts',(-94.2818262149384,176.487934878944,7.64688213156319));
#40953=CARTESIAN_POINT('Ctrl Pts',(-94.2885868561775,176.470577005187,7.64688213156319));
#40954=CARTESIAN_POINT('Ctrl Pts',(-94.2911531790209,176.463135316193,7.64688213156319));
#40955=CARTESIAN_POINT('Ctrl Pts',(-94.2955137904184,176.448704655969,7.64688213156319));
#40956=CARTESIAN_POINT('Ctrl Pts',(-94.2973441838231,176.441715970756,7.64688213156319));
#40957=CARTESIAN_POINT('Ctrl Pts',(-94.300546909204,176.427467659858,7.64688213156319));
#40958=CARTESIAN_POINT('Ctrl Pts',(-94.301902101768,176.42019846864,7.64688213156319));
#40959=CARTESIAN_POINT('Ctrl Pts',(-94.3046221992079,176.402507880486,7.64688213156319));
#40960=CARTESIAN_POINT('Ctrl Pts',(-94.3057397207725,176.39207607279,7.64688213156319));
#40961=CARTESIAN_POINT('Ctrl Pts',(-94.3070622143035,176.373998517085,7.64688213156319));
#40962=CARTESIAN_POINT('Ctrl Pts',(-94.3074255350537,176.366314767624,7.64688213156319));
#40963=CARTESIAN_POINT('Ctrl Pts',(-94.3078351183924,176.352435932801,7.64688213156319));
#40964=CARTESIAN_POINT('Ctrl Pts',(-94.3079250096796,176.346211483213,7.64688213156319));
#40965=CARTESIAN_POINT('Ctrl Pts',(-94.3079994400497,176.334967287292,7.64688213156319));
#40966=CARTESIAN_POINT('Ctrl Pts',(-94.308,176.329930030317,7.64688213156319));
#40967=CARTESIAN_POINT('Ctrl Pts',(-94.308,176.32489514138,7.64688213156319));
#40968=CARTESIAN_POINT('Ctrl Pts',(-94.5884254558835,176.984525028555,7.39535375486839));
#40969=CARTESIAN_POINT('Ctrl Pts',(-94.5599168891064,176.9559958782,7.44305493270805));
#40970=CARTESIAN_POINT('Ctrl Pts',(-94.4978228065913,176.89466977681,7.52152658195349));
#40971=CARTESIAN_POINT('Ctrl Pts',(-94.3477866525814,176.749759187043,7.61715219779692));
#40972=CARTESIAN_POINT('Ctrl Pts',(-94.2423798067964,176.647250785835,7.64688213156319));
#40973=CARTESIAN_POINT('Ctrl Pts',(-94.196649136356,176.602706256422,7.64688213156319));
#40974=CARTESIAN_POINT('Origin',(-94.808,184.154134931383,7.14688213156319));
#40975=CARTESIAN_POINT('',(-93.8950711760378,184.154134931383,7.64688213156319));
#40976=CARTESIAN_POINT('',(-94.808,184.154134931383,7.64688213156319));
#40977=CARTESIAN_POINT('',(-93.8950711760378,183.808378403492,7.50806411259307));
#40978=CARTESIAN_POINT('Origin',(-93.8950711760378,184.154134931383,7.14688213156319));
#40979=CARTESIAN_POINT('Origin',(-93.8950711760378,184.154134931383,7.14688213156319));
#40980=CARTESIAN_POINT('Origin',(-94.308,181.320258151344,7.14688213156319));
#40981=CARTESIAN_POINT('',(-94.6615533905933,190.573456657062,7.50043552215646));
#40982=CARTESIAN_POINT('Origin',(-94.308,190.573456657062,7.14688213156319));
#40983=CARTESIAN_POINT('',(-94.6615533905932,184.567063755345,7.50043552215646));
#40984=CARTESIAN_POINT('Origin',(-94.308,184.567063755345,7.14688213156319));
#40985=CARTESIAN_POINT('',(-94.308,184.567063755345,7.64688213156319));
#40986=CARTESIAN_POINT('Origin',(-94.308,184.567063755345,7.14688213156319));
#40987=CARTESIAN_POINT('',(-94.308,190.573456657062,7.64688213156319));
#40988=CARTESIAN_POINT('',(-94.308,181.320258151344,7.64688213156319));
#40989=CARTESIAN_POINT('Origin',(-94.308,190.573456657062,7.14688213156319));
#40990=CARTESIAN_POINT('Ctrl Pts',(-94.5863865747158,183.879934772298,7.39759072070935));
#40991=CARTESIAN_POINT('Ctrl Pts',(-94.5544129053477,183.870331000404,7.41590108565079));
#40992=CARTESIAN_POINT('Ctrl Pts',(-94.4812523572981,183.852964388371,7.44814298311257));
#40993=CARTESIAN_POINT('Ctrl Pts',(-94.3330406308872,183.830402020894,7.48498118923011));
#40994=CARTESIAN_POINT('Ctrl Pts',(-94.1026651780369,183.811117481893,7.50901445970502));
#40995=CARTESIAN_POINT('Ctrl Pts',(-93.9628057073513,183.808378109424,7.50806401062246));
#40996=CARTESIAN_POINT('Ctrl Pts',(-93.8950493585987,183.808378403539,7.50806411260949));
#40997=CARTESIAN_POINT('Ctrl Pts',(-94.5571951429365,183.909750068604,7.44501650969976));
#40998=CARTESIAN_POINT('Ctrl Pts',(-94.5246490812479,183.899111774593,7.45925441762255));
#40999=CARTESIAN_POINT('Ctrl Pts',(-94.4512441523283,183.880307269513,7.48470408464478));
#41000=CARTESIAN_POINT('Ctrl Pts',(-94.3038262205632,183.857321892303,7.51467998859196));
#41001=CARTESIAN_POINT('Ctrl Pts',(-94.0844189205379,183.839286900434,7.53557030637411));
#41002=CARTESIAN_POINT('Ctrl Pts',(-93.9576629607264,183.83774496763,7.53617670553768));
#41003=CARTESIAN_POINT('Ctrl Pts',(-93.8950510151315,183.839022358748,7.53739931787376));
#41004=CARTESIAN_POINT('Ctrl Pts',(-94.4937386879548,183.973663212887,7.52292513152452));
#41005=CARTESIAN_POINT('Ctrl Pts',(-94.460800468361,183.961587875657,7.53154398122113));
#41006=CARTESIAN_POINT('Ctrl Pts',(-94.3880296954781,183.941235600317,7.54707417364245));
#41007=CARTESIAN_POINT('Ctrl Pts',(-94.2383664213141,183.919540442921,7.56872255060701));
#41008=CARTESIAN_POINT('Ctrl Pts',(-94.0466647545914,183.904077661355,7.58405220110671));
#41009=CARTESIAN_POINT('Ctrl Pts',(-93.9473243034906,183.904235987202,7.5860537141918));
#41010=CARTESIAN_POINT('Ctrl Pts',(-93.8950543453402,183.907814461306,7.58822504428438));
#41011=CARTESIAN_POINT('Ctrl Pts',(-94.339655713526,184.126028345951,7.61749006563162));
#41012=CARTESIAN_POINT('Ctrl Pts',(-94.307908135624,184.110455217688,7.62037406317774));
#41013=CARTESIAN_POINT('Ctrl Pts',(-94.2388602507011,184.083185649486,7.62613917299773));
#41014=CARTESIAN_POINT('Ctrl Pts',(-94.1187033532261,184.048810826299,7.63304574832596));
#41015=CARTESIAN_POINT('Ctrl Pts',(-94.0043287083169,184.022876258004,7.63408746943238));
#41016=CARTESIAN_POINT('Ctrl Pts',(-93.9330570968657,184.022789573263,7.63512093443732));
#41017=CARTESIAN_POINT('Ctrl Pts',(-93.8950589408143,184.026876207319,7.63602675094324));
#41018=CARTESIAN_POINT('Ctrl Pts',(-94.2327941394429,184.230228357451,7.64688213156319));
#41019=CARTESIAN_POINT('Ctrl Pts',(-94.2094312833393,184.210766829058,7.64688213156319));
#41020=CARTESIAN_POINT('Ctrl Pts',(-94.1595273069415,184.175573458404,7.64688213156318));
#41021=CARTESIAN_POINT('Ctrl Pts',(-94.0756825866649,184.135739769455,7.64688213156319));
#41022=CARTESIAN_POINT('Ctrl Pts',(-93.9863740176041,184.112494273685,7.64688213156319));
#41023=CARTESIAN_POINT('Ctrl Pts',(-93.9256724715461,184.109945910833,7.64688213156319));
#41024=CARTESIAN_POINT('Ctrl Pts',(-93.8950613193373,184.111714303599,7.64688213156319));
#41025=CARTESIAN_POINT('Ctrl Pts',(-94.1870621005127,184.275085136808,7.64688213156319));
#41026=CARTESIAN_POINT('Ctrl Pts',(-94.1679500949083,184.255972323102,7.64688213156319));
#41027=CARTESIAN_POINT('Ctrl Pts',(-94.1259636025137,184.221514211892,7.64688213156318));
#41028=CARTESIAN_POINT('Ctrl Pts',(-94.0541108380397,184.183108046385,7.64688213156319));
#41029=CARTESIAN_POINT('Ctrl Pts',(-93.9761460004307,184.159457729286,7.64688213156319));
#41030=CARTESIAN_POINT('Ctrl Pts',(-93.9220915022604,184.154134359952,7.64688213156319));
#41031=CARTESIAN_POINT('Ctrl Pts',(-93.8950624727623,184.154134931475,7.64688213156319));
#41032=CARTESIAN_POINT('Ctrl Pts',(-94.1856901393447,184.276430840188,7.64688213156319));
#41033=CARTESIAN_POINT('Ctrl Pts',(-94.1667056592554,184.257328487923,7.64688213156319));
#41034=CARTESIAN_POINT('Ctrl Pts',(-94.1249566913809,184.222892434497,7.64688213156318));
#41035=CARTESIAN_POINT('Ctrl Pts',(-94.0534636855809,184.184529094693,7.64688213156319));
#41036=CARTESIAN_POINT('Ctrl Pts',(-93.9758391599155,184.160866632954,7.64688213156319));
#41037=CARTESIAN_POINT('Ctrl Pts',(-93.9219840731819,184.155460013426,7.64688213156319));
#41038=CARTESIAN_POINT('Ctrl Pts',(-93.895062507365,184.155407550311,7.64688213156319));
#41039=CARTESIAN_POINT('Ctrl Pts',(-94.1843181781768,184.277776543569,7.64688213156319));
#41040=CARTESIAN_POINT('Ctrl Pts',(-94.1654612236024,184.258684652745,7.64688213156319));
#41041=CARTESIAN_POINT('Ctrl Pts',(-94.123949780248,184.224270657102,7.64688213156318));
#41042=CARTESIAN_POINT('Ctrl Pts',(-94.0528165331222,184.185950143001,7.64688213156319));
#41043=CARTESIAN_POINT('Ctrl Pts',(-93.9755323194003,184.162275536622,7.64688213156319));
#41044=CARTESIAN_POINT('Ctrl Pts',(-93.9218766441033,184.156785666899,7.64688213156319));
#41045=CARTESIAN_POINT('Ctrl Pts',(-93.8950625419678,184.156680169148,7.64688213156319));
#41046=CARTESIAN_POINT('Ctrl Pts',(-94.182946217009,184.27912224695,7.64688213156319));
#41047=CARTESIAN_POINT('Ctrl Pts',(-94.1642167879495,184.260040817567,7.64688213156319));
#41048=CARTESIAN_POINT('Ctrl Pts',(-94.1229428691152,184.225648879706,7.64688213156318));
#41049=CARTESIAN_POINT('Ctrl Pts',(-94.0521693806634,184.187371191308,7.64688213156319));
#41050=CARTESIAN_POINT('Ctrl Pts',(-93.9752254788852,184.163684440289,7.64688213156319));
#41051=CARTESIAN_POINT('Ctrl Pts',(-93.9217692150247,184.158111320373,7.64688213156319));
#41052=CARTESIAN_POINT('Ctrl Pts',(-93.8950625765705,184.157952787984,7.64688213156319));
#41053=CARTESIAN_POINT('',(-94.5863762801035,183.879931680237,7.3975966159593));
#41054=CARTESIAN_POINT('Ctrl Pts',(-94.5863762810877,183.879931680532,7.39759661539573));
#41055=CARTESIAN_POINT('Ctrl Pts',(-94.5544050538527,183.870329136666,7.41590454575468));
#41056=CARTESIAN_POINT('Ctrl Pts',(-94.4812470552898,183.852963581243,7.44814430093322));
#41057=CARTESIAN_POINT('Ctrl Pts',(-94.3330406308872,183.830402020894,7.48498118923011));
#41058=CARTESIAN_POINT('Ctrl Pts',(-94.1026734208803,183.811118171895,7.50901359979359));
#41059=CARTESIAN_POINT('Ctrl Pts',(-93.9628207196555,183.808378403492,7.50806411259307));
#41060=CARTESIAN_POINT('Ctrl Pts',(-93.8950711760378,183.808378403492,7.50806411259307));
#41061=CARTESIAN_POINT('',(-94.1870559453574,184.275078981523,7.64688213156319));
#41062=CARTESIAN_POINT('Origin',(-93.8950711760378,184.567063755345,7.64688213156319));
#41063=CARTESIAN_POINT('Ctrl Pts',(-94.5863762751827,183.879931678759,7.39759661877716));
#41064=CARTESIAN_POINT('Ctrl Pts',(-94.5571846590397,183.909746641834,7.44502109596916));
#41065=CARTESIAN_POINT('Ctrl Pts',(-94.4937280777604,183.973659323239,7.52292790780298));
#41066=CARTESIAN_POINT('Ctrl Pts',(-94.3396454868849,184.126023329594,7.61749099462624));
#41067=CARTESIAN_POINT('Ctrl Pts',(-94.2327866137335,184.230222088559,7.64688213156319));
#41068=CARTESIAN_POINT('Ctrl Pts',(-94.1870559440792,184.275078980244,7.64688213156319));
#41069=CARTESIAN_POINT('Origin',(-94.808,190.986385481024,7.14688213156319));
#41070=CARTESIAN_POINT('',(-93.8950711760378,191.332142008916,7.50806411259308));
#41071=CARTESIAN_POINT('Origin',(-93.8950711760378,190.986385481024,7.14688213156319));
#41072=CARTESIAN_POINT('',(-93.8950711760378,190.986385481024,7.64688213156319));
#41073=CARTESIAN_POINT('Origin',(-93.8950711760378,190.986385481024,7.14688213156319));
#41074=CARTESIAN_POINT('',(-94.808,190.986385481024,7.64688213156319));
#41075=CARTESIAN_POINT('Origin',(-94.558,192.352390971518,-18.4083909540574));
#41076=CARTESIAN_POINT('',(-94.7347766952966,191.436701415559,6.61705721549324));
#41077=CARTESIAN_POINT('Origin',(-94.558,191.260092972505,6.60934632434393));
#41078=CARTESIAN_POINT('Origin',(-94.558,191.260092972505,6.60934632434393));
#41079=CARTESIAN_POINT('Ctrl Pts',(-94.5862589029514,191.26072461556,7.39754880772965));
#41080=CARTESIAN_POINT('Ctrl Pts',(-94.5963500336101,191.228575214034,7.41478750956803));
#41081=CARTESIAN_POINT('Ctrl Pts',(-94.6146347297829,191.155209874635,7.44511147691823));
#41082=CARTESIAN_POINT('Ctrl Pts',(-94.6384326649586,191.007888546382,7.4793532599924));
#41083=CARTESIAN_POINT('Ctrl Pts',(-94.6588408962712,190.779218518726,7.50141954300193));
#41084=CARTESIAN_POINT('Ctrl Pts',(-94.6615536737196,190.640480327188,7.50043541949927));
#41085=CARTESIAN_POINT('Ctrl Pts',(-94.661553390549,190.573435668394,7.50043552217253));
#41086=CARTESIAN_POINT('Ctrl Pts',(-94.5572885021688,191.230645702544,7.44498551188888));
#41087=CARTESIAN_POINT('Ctrl Pts',(-94.5682789003936,191.198110651462,7.45828633245518));
#41088=CARTESIAN_POINT('Ctrl Pts',(-94.5877590741379,191.124886451617,7.48206609686646));
#41089=CARTESIAN_POINT('Ctrl Pts',(-94.611649696057,190.978809336437,7.50985661519867));
#41090=CARTESIAN_POINT('Ctrl Pts',(-94.6305088155206,190.76121680006,7.52932729737473));
#41091=CARTESIAN_POINT('Ctrl Pts',(-94.6319857474198,190.635491037931,7.5300033900763));
#41092=CARTESIAN_POINT('Ctrl Pts',(-94.6306996342994,190.573437230849,7.53128927841508));
#41093=CARTESIAN_POINT('Ctrl Pts',(-94.494164683366,191.166362383532,7.52295814448006));
#41094=CARTESIAN_POINT('Ctrl Pts',(-94.506406386167,191.133758473259,7.53089491441937));
#41095=CARTESIAN_POINT('Ctrl Pts',(-94.5270420514181,191.061855501106,7.54522217572826));
#41096=CARTESIAN_POINT('Ctrl Pts',(-94.5490938616511,190.91393945703,7.56562289146536));
#41097=CARTESIAN_POINT('Ctrl Pts',(-94.5648183207235,190.724164727584,7.58037537564504));
#41098=CARTESIAN_POINT('Ctrl Pts',(-94.5645199949678,190.625430399756,7.58257751717069));
#41099=CARTESIAN_POINT('Ctrl Pts',(-94.5608715262267,190.573440381469,7.58486985831813));
#41100=CARTESIAN_POINT('Ctrl Pts',(-94.3394218960763,191.014763306228,7.61747768384347));
#41101=CARTESIAN_POINT('Ctrl Pts',(-94.3550686980804,190.983491064596,7.62016098824147));
#41102=CARTESIAN_POINT('Ctrl Pts',(-94.3824432399435,190.915369109622,7.62563480554288));
#41103=CARTESIAN_POINT('Ctrl Pts',(-94.4170160714105,190.796483149058,7.63230416192488));
#41104=CARTESIAN_POINT('Ctrl Pts',(-94.4431585586429,190.682675288414,7.6332929910803));
#41105=CARTESIAN_POINT('Ctrl Pts',(-94.4430952556784,190.611417310471,7.63443532718918));
#41106=CARTESIAN_POINT('Ctrl Pts',(-94.4388942907442,190.573444769686,7.6353939944364));
#41107=CARTESIAN_POINT('Ctrl Pts',(-94.2327804974799,190.910305582582,7.64688213156319));
#41108=CARTESIAN_POINT('Ctrl Pts',(-94.2523327290716,190.887106384655,7.64688213156319));
#41109=CARTESIAN_POINT('Ctrl Pts',(-94.2876947671867,190.837479913628,7.64688213156318));
#41110=CARTESIAN_POINT('Ctrl Pts',(-94.3277141500165,190.753915513132,7.64688213156319));
#41111=CARTESIAN_POINT('Ctrl Pts',(-94.3509938580275,190.664735981501,7.64688213156319));
#41112=CARTESIAN_POINT('Ctrl Pts',(-94.3534515391152,190.604049915663,7.64688213156319));
#41113=CARTESIAN_POINT('Ctrl Pts',(-94.3516326619928,190.573447076732,7.64688213156319));
#41114=CARTESIAN_POINT('Ctrl Pts',(-94.1870499646176,190.865447411501,7.64688213156319));
#41115=CARTESIAN_POINT('Ctrl Pts',(-94.2061627104746,190.846335451411,7.64688213156319));
#41116=CARTESIAN_POINT('Ctrl Pts',(-94.2406207574595,190.804349012505,7.64688213156318));
#41117=CARTESIAN_POINT('Ctrl Pts',(-94.279026884998,190.732496319064,7.64688213156319));
#41118=CARTESIAN_POINT('Ctrl Pts',(-94.3026771785911,190.654531558943,7.64688213156319));
#41119=CARTESIAN_POINT('Ctrl Pts',(-94.3080005555587,190.600477144455,7.64688213156319));
#41120=CARTESIAN_POINT('Ctrl Pts',(-94.307999999913,190.573448195544,7.64688213156319));
#41121=CARTESIAN_POINT('Ctrl Pts',(-94.1856780486316,190.86410166637,7.64688213156319));
#41122=CARTESIAN_POINT('Ctrl Pts',(-94.2047776099168,190.845112323414,7.64688213156319));
#41123=CARTESIAN_POINT('Ctrl Pts',(-94.2392085371677,190.803355085471,7.64688213156318));
#41124=CARTESIAN_POINT('Ctrl Pts',(-94.2775662670474,190.731853743242,7.64688213156319));
#41125=CARTESIAN_POINT('Ctrl Pts',(-94.3012276782081,190.654225426266,7.64688213156319));
#41126=CARTESIAN_POINT('Ctrl Pts',(-94.3066370260521,190.600369961319,7.64688213156319));
#41127=CARTESIAN_POINT('Ctrl Pts',(-94.3066910200506,190.573448229108,7.64688213156319));
#41128=CARTESIAN_POINT('Ctrl Pts',(-94.1843061326458,190.862755921237,7.64688213156319));
#41129=CARTESIAN_POINT('Ctrl Pts',(-94.2033925093588,190.843889195416,7.64688213156319));
#41130=CARTESIAN_POINT('Ctrl Pts',(-94.2377963168759,190.802361158437,7.64688213156318));
#41131=CARTESIAN_POINT('Ctrl Pts',(-94.2761056490969,190.73121116742,7.64688213156319));
#41132=CARTESIAN_POINT('Ctrl Pts',(-94.2997781778249,190.653919293589,7.64688213156319));
#41133=CARTESIAN_POINT('Ctrl Pts',(-94.3052734965454,190.600262778182,7.64688213156319));
#41134=CARTESIAN_POINT('Ctrl Pts',(-94.3053820401882,190.573448262673,7.64688213156319));
#41135=CARTESIAN_POINT('Ctrl Pts',(-94.18293421666,190.861410176104,7.64688213156319));
#41136=CARTESIAN_POINT('Ctrl Pts',(-94.2020074088009,190.842666067419,7.64688213156319));
#41137=CARTESIAN_POINT('Ctrl Pts',(-94.2363840965841,190.801367231403,7.64688213156318));
#41138=CARTESIAN_POINT('Ctrl Pts',(-94.2746450311463,190.730568591598,7.64688213156319));
#41139=CARTESIAN_POINT('Ctrl Pts',(-94.2983286774418,190.653613160913,7.64688213156319));
#41140=CARTESIAN_POINT('Ctrl Pts',(-94.3039099670387,190.600155595046,7.64688213156319));
#41141=CARTESIAN_POINT('Ctrl Pts',(-94.3040730603258,190.573448296237,7.64688213156319));
#41142=CARTESIAN_POINT('',(-94.5862620619178,191.26071455114,7.39755420418437));
#41143=CARTESIAN_POINT('Ctrl Pts',(-94.5862620618473,191.260714551365,7.397554204064));
#41144=CARTESIAN_POINT('Ctrl Pts',(-94.5963519416498,191.22856755814,7.41479067391701));
#41145=CARTESIAN_POINT('Ctrl Pts',(-94.6146355575854,191.155204750116,7.44511266800616));
#41146=CARTESIAN_POINT('Ctrl Pts',(-94.6384326649586,191.007888546382,7.4793532599924));
#41147=CARTESIAN_POINT('Ctrl Pts',(-94.6588401863467,190.779226473284,7.50141877540008));
#41148=CARTESIAN_POINT('Ctrl Pts',(-94.6615533905933,190.640494805492,7.50043552215646));
#41149=CARTESIAN_POINT('Ctrl Pts',(-94.6615533905933,190.573456657062,7.50043552215646));
#41150=CARTESIAN_POINT('',(-94.1870559479746,190.865441428267,7.64688213156319));
#41151=CARTESIAN_POINT('Origin',(-93.8950711760378,190.573456657062,7.64688213156319));
#41152=CARTESIAN_POINT('Ctrl Pts',(-94.58626206227,191.260714550018,7.39755420478621));
#41153=CARTESIAN_POINT('Ctrl Pts',(-94.5572919430219,191.230635516277,7.44498967608809));
#41154=CARTESIAN_POINT('Ctrl Pts',(-94.4941685159579,191.16635217573,7.5229606293133));
#41155=CARTESIAN_POINT('Ctrl Pts',(-94.3394267947416,191.014753515366,7.61747852393909));
#41156=CARTESIAN_POINT('Ctrl Pts',(-94.2327866188674,190.910298319282,7.64688213156319));
#41157=CARTESIAN_POINT('Ctrl Pts',(-94.1870559484096,190.865441427832,7.64688213156319));
#41158=CARTESIAN_POINT('Origin',(-94.808,198.441634931383,7.14688213156319));
#41159=CARTESIAN_POINT('',(-93.8950711760378,198.441634931383,7.64688213156319));
#41160=CARTESIAN_POINT('',(-94.808,198.441634931383,7.64688213156319));
#41161=CARTESIAN_POINT('',(-93.8950711760379,198.095878403492,7.50806411259306));
#41162=CARTESIAN_POINT('Origin',(-93.8950711760378,198.441634931383,7.14688213156319));
#41163=CARTESIAN_POINT('Origin',(-93.8950711760378,198.441634931383,7.14688213156319));
#41164=CARTESIAN_POINT('Origin',(-94.308,181.320258151344,7.14688213156319));
#41165=CARTESIAN_POINT('',(-94.308,198.958173866009,7.64688213156319));
#41166=CARTESIAN_POINT('Origin',(-94.308,198.958173865212,7.14688213156318));
#41167=CARTESIAN_POINT('',(-94.6615533905933,198.815624137772,7.50043552215646));
#41168=CARTESIAN_POINT('Origin',(-94.308,198.815624137772,7.14688213156319));
#41169=CARTESIAN_POINT('',(-94.308,198.815624137772,7.64688213156319));
#41170=CARTESIAN_POINT('Origin',(-94.308,198.815624137772,7.14688213156319));
#41171=CARTESIAN_POINT('',(-94.308,181.320258151344,7.64688213156319));
#41172=CARTESIAN_POINT('Ctrl Pts',(-94.5884941349749,198.156019016465,7.39535438320529));
#41173=CARTESIAN_POINT('Ctrl Pts',(-94.5560759688073,198.146405337725,7.41376658204091));
#41174=CARTESIAN_POINT('Ctrl Pts',(-94.4816734607793,198.12931149168,7.44627360376785));
#41175=CARTESIAN_POINT('Ctrl Pts',(-94.3298562456689,198.108612292442,7.48381836117831));
#41176=CARTESIAN_POINT('Ctrl Pts',(-94.0972331713054,198.094519630695,7.50893695296175));
#41177=CARTESIAN_POINT('Ctrl Pts',(-93.9599339545807,198.095878403492,7.50806411259306));
#41178=CARTESIAN_POINT('Ctrl Pts',(-93.8950711760379,198.095878403492,7.50806411259306));
#41179=CARTESIAN_POINT('Ctrl Pts',(-94.5597575024888,198.18434075686,7.44310122556041));
#41180=CARTESIAN_POINT('Ctrl Pts',(-94.526695083735,198.173765476765,7.45741581957449));
#41181=CARTESIAN_POINT('Ctrl Pts',(-94.4518966858735,198.155348968697,7.48309747576552));
#41182=CARTESIAN_POINT('Ctrl Pts',(-94.3003887305697,198.134447877351,7.51374995040266));
#41183=CARTESIAN_POINT('Ctrl Pts',(-94.0784404136297,198.122180430542,7.5355415653712));
#41184=CARTESIAN_POINT('Ctrl Pts',(-93.954431584538,198.125245133168,7.53617664040951));
#41185=CARTESIAN_POINT('Ctrl Pts',(-93.8950711760379,198.126521947502,7.53739892422761));
#41186=CARTESIAN_POINT('Ctrl Pts',(-94.4973169547706,198.245141954736,7.52151324004457));
#41187=CARTESIAN_POINT('Ctrl Pts',(-94.4637402318384,198.233241194241,7.53021526374746));
#41188=CARTESIAN_POINT('Ctrl Pts',(-94.3892828904372,198.213459510008,7.54599320197978));
#41189=CARTESIAN_POINT('Ctrl Pts',(-94.2343500528648,198.194345609953,7.56827961949213));
#41190=CARTESIAN_POINT('Ctrl Pts',(-94.0395159132467,198.186076074387,7.58409526175983));
#41191=CARTESIAN_POINT('Ctrl Pts',(-93.943442417416,198.191735970238,7.5860534993293));
#41192=CARTESIAN_POINT('Ctrl Pts',(-93.8950711760378,198.195313309168,7.58822434516232));
#41193=CARTESIAN_POINT('Ctrl Pts',(-94.3478842217812,198.390650435596,7.61715130396243));
#41194=CARTESIAN_POINT('Ctrl Pts',(-94.314584116775,198.375150722882,7.62009869545515));
#41195=CARTESIAN_POINT('Ctrl Pts',(-94.2416681250088,198.348875928246,7.62602077347384));
#41196=CARTESIAN_POINT('Ctrl Pts',(-94.1128321009602,198.319693190843,7.6330875992328));
#41197=CARTESIAN_POINT('Ctrl Pts',(-93.9954840128566,198.304224550657,7.63409214212996));
#41198=CARTESIAN_POINT('Ctrl Pts',(-93.9286943140244,198.310289582617,7.63512082350802));
#41199=CARTESIAN_POINT('Ctrl Pts',(-93.8950711760378,198.314374891576,7.63602645928618));
#41200=CARTESIAN_POINT('Ctrl Pts',(-94.2422432735749,198.492879587666,7.64688213156319));
#41201=CARTESIAN_POINT('Ctrl Pts',(-94.2167283723646,198.47365872247,7.64688213156319));
#41202=CARTESIAN_POINT('Ctrl Pts',(-94.1617654265554,198.440305079081,7.64688213156318));
#41203=CARTESIAN_POINT('Ctrl Pts',(-94.0691005423288,198.407008637852,7.64688213156319));
#41204=CARTESIAN_POINT('Ctrl Pts',(-93.9775993296622,198.394555379408,7.64688213156319));
#41205=CARTESIAN_POINT('Ctrl Pts',(-93.9216541904307,198.397446184407,7.64688213156319));
#41206=CARTESIAN_POINT('Ctrl Pts',(-93.8950711760378,198.399213734286,7.64688213156319));
#41207=CARTESIAN_POINT('Ctrl Pts',(-94.1965126031355,198.537424108246,7.64688213156319));
#41208=CARTESIAN_POINT('Ctrl Pts',(-94.1751213153314,198.518608456913,7.64688213156319));
#41209=CARTESIAN_POINT('Ctrl Pts',(-94.1277297877409,198.48625963857,7.64688213156318));
#41210=CARTESIAN_POINT('Ctrl Pts',(-94.0472288489668,198.454863882819,7.64688213156319));
#41211=CARTESIAN_POINT('Ctrl Pts',(-93.9674903605839,198.441980223546,7.64688213156319));
#41212=CARTESIAN_POINT('Ctrl Pts',(-93.9182843390659,198.441634931383,7.64688213156319));
#41213=CARTESIAN_POINT('Ctrl Pts',(-93.8950711760378,198.441634931383,7.64688213156319));
#41214=CARTESIAN_POINT('Ctrl Pts',(-94.1951406830223,198.538760443863,7.64688213156319));
#41215=CARTESIAN_POINT('Ctrl Pts',(-94.1738731036204,198.519956948947,7.64688213156319));
#41216=CARTESIAN_POINT('Ctrl Pts',(-94.1267087185765,198.487638275355,7.64688213156318));
#41217=CARTESIAN_POINT('Ctrl Pts',(-94.0465726981659,198.456299540168,7.64688213156319));
#41218=CARTESIAN_POINT('Ctrl Pts',(-93.9671870915115,198.44340296887,7.64688213156319));
#41219=CARTESIAN_POINT('Ctrl Pts',(-93.918183243525,198.442960593792,7.64688213156319));
#41220=CARTESIAN_POINT('Ctrl Pts',(-93.8950711760378,198.442907567296,7.64688213156319));
#41221=CARTESIAN_POINT('Ctrl Pts',(-94.1937687629091,198.540096779481,7.64688213156319));
#41222=CARTESIAN_POINT('Ctrl Pts',(-94.1726248919094,198.521305440979,7.64688213156319));
#41223=CARTESIAN_POINT('Ctrl Pts',(-94.125687649412,198.48901691214,7.64688213156318));
#41224=CARTESIAN_POINT('Ctrl Pts',(-94.0459165473651,198.457735197517,7.64688213156319));
#41225=CARTESIAN_POINT('Ctrl Pts',(-93.9668838224392,198.444825714195,7.64688213156319));
#41226=CARTESIAN_POINT('Ctrl Pts',(-93.918082147984,198.444286256201,7.64688213156319));
#41227=CARTESIAN_POINT('Ctrl Pts',(-93.8950711760378,198.444180203209,7.64688213156319));
#41228=CARTESIAN_POINT('Ctrl Pts',(-94.192396842796,198.541433115099,7.64688213156319));
#41229=CARTESIAN_POINT('Ctrl Pts',(-94.1713766801984,198.522653933013,7.64688213156319));
#41230=CARTESIAN_POINT('Ctrl Pts',(-94.1246665802476,198.490395548924,7.64688213156318));
#41231=CARTESIAN_POINT('Ctrl Pts',(-94.0452603965642,198.459170854866,7.64688213156319));
#41232=CARTESIAN_POINT('Ctrl Pts',(-93.9665805533668,198.446248459518,7.64688213156319));
#41233=CARTESIAN_POINT('Ctrl Pts',(-93.9179810524431,198.445611918611,7.64688213156319));
#41234=CARTESIAN_POINT('Ctrl Pts',(-93.8950711760378,198.445452839122,7.64688213156319));
#41235=CARTESIAN_POINT('',(-94.5884941349749,198.156019016465,7.39535438320529));
#41236=CARTESIAN_POINT('Ctrl Pts',(-94.5884941349749,198.156019016465,7.39535438320529));
#41237=CARTESIAN_POINT('Ctrl Pts',(-94.5560759688073,198.146405337725,7.41376658204091));
#41238=CARTESIAN_POINT('Ctrl Pts',(-94.4816734607793,198.12931149168,7.44627360376785));
#41239=CARTESIAN_POINT('Ctrl Pts',(-94.3298562456689,198.108612292442,7.48381836117831));
#41240=CARTESIAN_POINT('Ctrl Pts',(-94.0972331713054,198.094519630695,7.50893695296175));
#41241=CARTESIAN_POINT('Ctrl Pts',(-93.9599339545807,198.095878403492,7.50806411259306));
#41242=CARTESIAN_POINT('Ctrl Pts',(-93.8950711760379,198.095878403492,7.50806411259306));
#41243=CARTESIAN_POINT('',(-94.1965126031355,198.537424108246,7.64688213156319));
#41244=CARTESIAN_POINT('Ctrl Pts',(-94.1965126031355,198.537424108246,7.64688213156319));
#41245=CARTESIAN_POINT('Ctrl Pts',(-94.188207718812,198.530119180688,7.64688213156319));
#41246=CARTESIAN_POINT('Ctrl Pts',(-94.1795557644429,198.523192025084,7.64688213156319));
#41247=CARTESIAN_POINT('Ctrl Pts',(-94.1613934589104,198.509993996955,7.64688213156319));
#41248=CARTESIAN_POINT('Ctrl Pts',(-94.151865836771,198.503749859427,7.64688213156319));
#41249=CARTESIAN_POINT('Ctrl Pts',(-94.1336837873878,198.49302910738,7.64688213156319));
#41250=CARTESIAN_POINT('Ctrl Pts',(-94.1251076174793,198.488424360523,7.64688213156319));
#41251=CARTESIAN_POINT('Ctrl Pts',(-94.1038069086826,198.478002392323,7.64688213156319));
#41252=CARTESIAN_POINT('Ctrl Pts',(-94.0909118132192,198.472536413798,7.64688213156319));
#41253=CARTESIAN_POINT('Ctrl Pts',(-94.0694694793196,198.464689789557,7.64688213156319));
#41254=CARTESIAN_POINT('Ctrl Pts',(-94.0609652635671,198.461896753765,7.64688213156319));
#41255=CARTESIAN_POINT('Ctrl Pts',(-94.0446143136303,198.457109670479,7.64688213156319));
#41256=CARTESIAN_POINT('Ctrl Pts',(-94.0367650318918,198.455073177377,7.64688213156319));
#41257=CARTESIAN_POINT('Ctrl Pts',(-94.0213664515364,198.451565800113,7.64688213156319));
#41258=CARTESIAN_POINT('Ctrl Pts',(-94.0138101772556,198.450078570259,7.64688213156319));
#41259=CARTESIAN_POINT('Ctrl Pts',(-93.9980708945874,198.447421534248,7.64688213156319));
#41260=CARTESIAN_POINT('Ctrl Pts',(-93.989887713398,198.446287899116,7.64688213156319));
#41261=CARTESIAN_POINT('Ctrl Pts',(-93.9722130412421,198.4442868001,7.64688213156319));
#41262=CARTESIAN_POINT('Ctrl Pts',(-93.9627442432229,198.443499347019,7.64688213156319));
#41263=CARTESIAN_POINT('Ctrl Pts',(-93.9463567939523,198.442511396021,7.64688213156319));
#41264=CARTESIAN_POINT('Ctrl Pts',(-93.9393613969732,198.442216696189,7.64688213156319));
#41265=CARTESIAN_POINT('Ctrl Pts',(-93.9260561553184,198.441834273039,7.64688213156319));
#41266=CARTESIAN_POINT('Ctrl Pts',(-93.9197314803943,198.441735619644,7.64688213156319));
#41267=CARTESIAN_POINT('Ctrl Pts',(-93.9080532927678,198.441641982617,7.64688213156319));
#41268=CARTESIAN_POINT('Ctrl Pts',(-93.9026757522108,198.441635730913,7.64688213156319));
#41269=CARTESIAN_POINT('Ctrl Pts',(-93.8965673290186,198.44163493161,7.64688213156319));
#41270=CARTESIAN_POINT('Ctrl Pts',(-93.8958192515994,198.441634931383,7.64688213156319));
#41271=CARTESIAN_POINT('Ctrl Pts',(-93.8950711760378,198.441634931383,7.64688213156319));
#41272=CARTESIAN_POINT('Ctrl Pts',(-94.5884941349749,198.156019016465,7.39535438320529));
#41273=CARTESIAN_POINT('Ctrl Pts',(-94.5597575024888,198.18434075686,7.44310122556041));
#41274=CARTESIAN_POINT('Ctrl Pts',(-94.4973169547706,198.245141954736,7.52151324004457));
#41275=CARTESIAN_POINT('Ctrl Pts',(-94.3478842217812,198.390650435596,7.61715130396243));
#41276=CARTESIAN_POINT('Ctrl Pts',(-94.2422432735749,198.492879587666,7.64688213156319));
#41277=CARTESIAN_POINT('Ctrl Pts',(-94.1965126031355,198.537424108246,7.64688213156319));
#41278=CARTESIAN_POINT('Origin',(-93.808,199.953767319886,-21.7413970254169));
#41279=CARTESIAN_POINT('',(-93.8254464332138,201.143819877551,-27.24318088436));
#41280=CARTESIAN_POINT('Ctrl Pts',(-93.8254464332138,201.143819877551,-27.24318088436));
#41281=CARTESIAN_POINT('Ctrl Pts',(-93.9234616525066,201.142109600967,-27.2432103379934));
#41282=CARTESIAN_POINT('Ctrl Pts',(-94.0213192402227,201.125443667761,-27.2434973513874));
#41283=CARTESIAN_POINT('Ctrl Pts',(-94.1147871138948,201.095275445609,-27.2440168952811));
#41284=CARTESIAN_POINT('Ctrl Pts',(-94.2078239865351,201.065246335799,-27.2445340434431));
#41285=CARTESIAN_POINT('Ctrl Pts',(-94.2965091949092,201.021840032653,-27.2452815677631));
#41286=CARTESIAN_POINT('Ctrl Pts',(-94.3766823883329,200.966535805116,-27.2462339929199));
#41287=CARTESIAN_POINT('Ctrl Pts',(-94.3982361734703,200.951667800156,-27.246490043182));
#41288=CARTESIAN_POINT('Ctrl Pts',(-94.4191749367777,200.935940088864,-27.2467608989296));
#41289=CARTESIAN_POINT('Ctrl Pts',(-94.4394183436199,200.919381860311,-27.2470460574813));
#41290=CARTESIAN_POINT('Ctrl Pts',(-94.4661528250484,200.897514214357,-27.2474226524914));
#41291=CARTESIAN_POINT('Ctrl Pts',(-94.49167450136,200.874198054874,-27.2478241931663));
#41292=CARTESIAN_POINT('Ctrl Pts',(-94.5159000102622,200.849601274671,-27.2482477881298));
#41293=CARTESIAN_POINT('Ctrl Pts',(-94.5402202903538,200.82490827085,-27.2486730402142));
#41294=CARTESIAN_POINT('Ctrl Pts',(-94.5632404541353,200.798918562968,-27.2491206235674));
#41295=CARTESIAN_POINT('Ctrl Pts',(-94.5848779968241,200.771795583963,-27.2495877236189));
#41296=CARTESIAN_POINT('Ctrl Pts',(-94.6647188601349,200.671713883817,-27.251311286775));
#41297=CARTESIAN_POINT('Ctrl Pts',(-94.7257178281775,200.556212799246,-27.2533003958085));
#41298=CARTESIAN_POINT('Ctrl Pts',(-94.7635890815443,200.433699143871,-27.2554102722616));
#41299=CARTESIAN_POINT('Ctrl Pts',(-94.7925629143231,200.339968679512,-27.2570244572199));
#41300=CARTESIAN_POINT('Ctrl Pts',(-94.808,200.242135283751,-27.2587093010637));
#41301=CARTESIAN_POINT('Ctrl Pts',(-94.808,200.143971902045,-27.2603998277807));
#41302=CARTESIAN_POINT('',(-93.8254464332138,199.958021840718,7.16410107498382));
#41303=CARTESIAN_POINT('Ctrl Pts',(-94.808,198.958173865212,7.14688213156322));
#41304=CARTESIAN_POINT('Ctrl Pts',(-94.8080000000002,199.217010660174,7.15292934106703));
#41305=CARTESIAN_POINT('Ctrl Pts',(-94.5963474453902,199.732722416512,7.16495614827027));
#41306=CARTESIAN_POINT('Ctrl Pts',(-94.0842985311738,199.953408882992,7.16681532845951));
#41307=CARTESIAN_POINT('Ctrl Pts',(-93.8254464332138,199.958021840718,7.16410107498387));
#41308=CARTESIAN_POINT('',(-93.8254464332138,200.953021868996,-21.7069591385756));
#41309=CARTESIAN_POINT('Ctrl Pts',(-94.807998139514,198.956279993321,7.1468495161319));
#41310=CARTESIAN_POINT('Ctrl Pts',(-94.8084354119476,199.178816221665,7.15068193747871));
#41311=CARTESIAN_POINT('Ctrl Pts',(-94.6296400354128,199.698885406276,7.15963834093605));
#41312=CARTESIAN_POINT('Ctrl Pts',(-94.1200382757408,199.953479556711,7.16402284976037));
#41313=CARTESIAN_POINT('Ctrl Pts',(-93.8235527640781,199.958052967612,7.16410161103755));
#41314=CARTESIAN_POINT('Ctrl Pts',(-94.8080068739175,198.956277978954,7.27775463034347));
#41315=CARTESIAN_POINT('Ctrl Pts',(-94.8074175049803,199.179053692369,7.28095019037577));
#41316=CARTESIAN_POINT('Ctrl Pts',(-94.6264850071863,199.697386531114,7.28838259685131));
#41317=CARTESIAN_POINT('Ctrl Pts',(-94.1189437756649,199.949104775586,7.29198989720432));
#41318=CARTESIAN_POINT('Ctrl Pts',(-93.8234823392231,199.953644342809,7.29205487775324));
#41319=CARTESIAN_POINT('Ctrl Pts',(-94.6994886905102,198.956486034601,7.53834696521472));
#41320=CARTESIAN_POINT('Ctrl Pts',(-94.6980010989654,199.154815821633,7.53946795156777));
#41321=CARTESIAN_POINT('Ctrl Pts',(-94.5343862564212,199.614946768512,7.54205087612725));
#41322=CARTESIAN_POINT('Ctrl Pts',(-94.0835049271976,199.837358376766,7.54328197904191));
#41323=CARTESIAN_POINT('Ctrl Pts',(-93.8217371890916,199.841360862476,7.54330446794413));
#41324=CARTESIAN_POINT('Ctrl Pts',(-94.4389040105672,198.956978136981,7.64688230917571));
#41325=CARTESIAN_POINT('Ctrl Pts',(-94.4385346039666,199.097481733973,7.64686139361779));
#41326=CARTESIAN_POINT('Ctrl Pts',(-94.3243356661664,199.424552780801,7.64684994934609));
#41327=CARTESIAN_POINT('Ctrl Pts',(-94.0040561553816,199.583561052583,7.64688266270075));
#41328=CARTESIAN_POINT('Ctrl Pts',(-93.8177683660328,199.58642384085,7.64688212841157));
#41329=CARTESIAN_POINT('Ctrl Pts',(-94.307999069757,198.957226367244,7.64688213156319));
#41330=CARTESIAN_POINT('Ctrl Pts',(-94.3082177059738,199.068560520892,7.64688213156319));
#41331=CARTESIAN_POINT('Ctrl Pts',(-94.2188200177064,199.32874944805,7.64688213156318));
#41332=CARTESIAN_POINT('Ctrl Pts',(-93.9640191378704,199.4561220762,7.64688213156316));
#41333=CARTESIAN_POINT('Ctrl Pts',(-93.8157763820391,199.458410138847,7.64688213156316));
#41334=CARTESIAN_POINT('Ctrl Pts',(-94.3053809709408,198.957231331849,7.64688212801094));
#41335=CARTESIAN_POINT('Ctrl Pts',(-94.305611368014,199.067982096631,7.6468825463221));
#41336=CARTESIAN_POINT('Ctrl Pts',(-94.2167097047372,199.326833381396,7.64688277520753));
#41337=CARTESIAN_POINT('Ctrl Pts',(-93.9632183975202,199.453573296672,7.64688212094041));
#41338=CARTESIAN_POINT('Ctrl Pts',(-93.8157365423592,199.455849864806,7.64688213162619));
#41339=CARTESIAN_POINT('Ctrl Pts',(-94.3027628721246,198.957236296455,7.64688212445869));
#41340=CARTESIAN_POINT('Ctrl Pts',(-94.3030050300541,199.067403672368,7.64688296108101));
#41341=CARTESIAN_POINT('Ctrl Pts',(-94.2145993917681,199.324917314741,7.64688341885186));
#41342=CARTESIAN_POINT('Ctrl Pts',(-93.9624176571699,199.451024517145,7.64688211031766));
#41343=CARTESIAN_POINT('Ctrl Pts',(-93.8156967026793,199.453289590768,7.64688213168922));
#41344=CARTESIAN_POINT('Ctrl Pts',(-94.3001447733084,198.95724126106,7.64688212090644));
#41345=CARTESIAN_POINT('Ctrl Pts',(-94.3003986920942,199.066825248107,7.64688337583992));
#41346=CARTESIAN_POINT('Ctrl Pts',(-94.2124890787988,199.323001248085,7.64688406249621));
#41347=CARTESIAN_POINT('Ctrl Pts',(-93.9616169168197,199.448475737617,7.64688209969491));
#41348=CARTESIAN_POINT('Ctrl Pts',(-93.8156568629994,199.450729316727,7.64688213175226));
#41349=CARTESIAN_POINT('',(-93.8167232166098,199.458394566163,7.64688213156319));
#41350=CARTESIAN_POINT('Origin',(-93.808,198.958173865212,7.64688213156319));
#41351=CARTESIAN_POINT('Origin',(-93.8167232166069,199.458394566163,7.14688213156317));
#41352=CARTESIAN_POINT('Origin',(-89.9994582683348,175.127782084793,7.51482686907745));
#41353=CARTESIAN_POINT('',(-86.5142447147629,173.869046876173,-27.24318088436));
#41354=CARTESIAN_POINT('',(-90.0201350797319,173.930257788009,-27.24318088436));
#41355=CARTESIAN_POINT('',(-87.1715542099087,174.745615352255,-2.14154398343081));
#41356=CARTESIAN_POINT('',(-87.401760263096,175.052611327085,6.64967050863569));
#41357=CARTESIAN_POINT('',(-90.1427941337005,174.797491559993,-2.14154398330165));
#41358=CARTESIAN_POINT('',(-84.2986286668078,174.69545565705,-2.14154398343136));
#41359=CARTESIAN_POINT('',(-92.1321814740269,174.898434148668,-0.220414921493351));
#41360=CARTESIAN_POINT('Origin',(-90.1427940937627,174.866094759481,-0.15094398335735));
#41361=CARTESIAN_POINT('',(-92.390054454948,175.157433309826,7.16410107498382));
#41362=CARTESIAN_POINT('',(-92.4483358392545,175.215969219997,8.83306155766335));
#41363=CARTESIAN_POINT('',(-92.4027054156396,175.157654188622,7.16410107498382));
#41364=CARTESIAN_POINT('Origin',(-92.3939821990326,175.657281463177,7.14688213156319));
#41365=CARTESIAN_POINT('',(-92.4580781461113,175.658400543069,7.64688213156319));
#41366=CARTESIAN_POINT('Ctrl Pts',(-92.390054454948,175.157433309826,7.16410107498384));
#41367=CARTESIAN_POINT('Ctrl Pts',(-92.3933581113945,175.158565452368,7.19527783007571));
#41368=CARTESIAN_POINT('Ctrl Pts',(-92.3967356066033,175.162661804787,7.22617212069157));
#41369=CARTESIAN_POINT('Ctrl Pts',(-92.4001333812678,175.169516088019,7.25634112432882));
#41370=CARTESIAN_POINT('Ctrl Pts',(-92.4037052461046,175.176721560918,7.28805588292662));
#41371=CARTESIAN_POINT('Ctrl Pts',(-92.4072996670267,175.186974838824,7.31897050906664));
#41372=CARTESIAN_POINT('Ctrl Pts',(-92.4108575543144,175.200091595515,7.34858204297535));
#41373=CARTESIAN_POINT('Ctrl Pts',(-92.4119194210822,175.204006347981,7.3574197326659));
#41374=CARTESIAN_POINT('Ctrl Pts',(-92.4129780454146,175.208176521093,7.36614134338679));
#41375=CARTESIAN_POINT('Ctrl Pts',(-92.4140318753652,175.212598094894,7.37473339163822));
#41376=CARTESIAN_POINT('Ctrl Pts',(-92.4175869918961,175.22751436303,7.40371883920125));
#41377=CARTESIAN_POINT('Ctrl Pts',(-92.4210876606756,175.245288407186,7.4312319928251));
#41378=CARTESIAN_POINT('Ctrl Pts',(-92.4244739508087,175.265566406203,7.45681833653938));
#41379=CARTESIAN_POINT('Ctrl Pts',(-92.427750865909,175.285189438659,7.48157825751045));
#41380=CARTESIAN_POINT('Ctrl Pts',(-92.4309208223336,175.307158414731,7.50453488999973));
#41381=CARTESIAN_POINT('Ctrl Pts',(-92.4339268212316,175.331183660042,7.52524034808511));
#41382=CARTESIAN_POINT('Ctrl Pts',(-92.4347776123302,175.337983551041,7.53110063613869));
#41383=CARTESIAN_POINT('Ctrl Pts',(-92.4356152448682,175.34494830241,7.53678030991794));
#41384=CARTESIAN_POINT('Ctrl Pts',(-92.4364383604593,175.352071631648,7.54226848857155));
#41385=CARTESIAN_POINT('Ctrl Pts',(-92.4392906682436,175.376755804386,7.56128644287043));
#41386=CARTESIAN_POINT('Ctrl Pts',(-92.4419690365823,175.403344511911,7.57800844313121));
#41387=CARTESIAN_POINT('Ctrl Pts',(-92.4444349990783,175.431415091896,7.59220792469278));
#41388=CARTESIAN_POINT('Ctrl Pts',(-92.4467855440753,175.458171849735,7.60574281032008));
#41389=CARTESIAN_POINT('Ctrl Pts',(-92.4489431479943,175.486276010758,7.61698589682924));
#41390=CARTESIAN_POINT('Ctrl Pts',(-92.4508695218313,175.51534957464,7.62569743188161));
#41391=CARTESIAN_POINT('Ctrl Pts',(-92.4526632524127,175.542421236246,7.63380912159289));
#41392=CARTESIAN_POINT('Ctrl Pts',(-92.4542565102818,175.570333982879,7.63972578801267));
#41393=CARTESIAN_POINT('Ctrl Pts',(-92.4556136110497,175.598761325631,7.64321539177421));
#41394=CARTESIAN_POINT('Ctrl Pts',(-92.4565527727358,175.618434051331,7.64563032088661));
#41395=CARTESIAN_POINT('Ctrl Pts',(-92.4573787408286,175.638352804507,7.64688213156155));
#41396=CARTESIAN_POINT('Ctrl Pts',(-92.4580781461372,175.658400543056,7.64688213156319));
#41397=CARTESIAN_POINT('',(-92.3939821990326,175.657281463177,7.64688213156319));
#41398=CARTESIAN_POINT('Origin',(-87.4192066963098,174.053356777975,6.68410839547696));
#41399=CARTESIAN_POINT('Ctrl Pts',(-86.5142447147629,173.869046876173,-27.2431808843601));
#41400=CARTESIAN_POINT('Ctrl Pts',(-86.2549332342024,173.864236003011,-27.2514051539424));
#41401=CARTESIAN_POINT('Ctrl Pts',(-85.7419755807171,173.642892045071,-27.2606085418602));
#41402=CARTESIAN_POINT('Ctrl Pts',(-85.5298131831374,173.126031503503,-27.2673688642598));
#41403=CARTESIAN_POINT('Ctrl Pts',(-85.5296529400224,172.866617252033,-27.2734883019346));
#41404=CARTESIAN_POINT('Ctrl Pts',(-86.1895827024854,173.746680125956,-2.07178742922116));
#41405=CARTESIAN_POINT('Ctrl Pts',(-86.1895247526287,173.809827930286,-2.07400065471345));
#41406=CARTESIAN_POINT('Ctrl Pts',(-86.1956450077779,173.872952009909,-2.07643145022349));
#41407=CARTESIAN_POINT('Ctrl Pts',(-86.2076475853914,173.935001583256,-2.07903249393773));
#41408=CARTESIAN_POINT('Ctrl Pts',(-86.2200662845611,173.999202374938,-2.08172371414512));
#41409=CARTESIAN_POINT('Ctrl Pts',(-86.2387820799659,174.062251457048,-2.08459713664264));
#41410=CARTESIAN_POINT('Ctrl Pts',(-86.2634126469846,174.122982721412,-2.08759833810396));
#41411=CARTESIAN_POINT('Ctrl Pts',(-86.2705981616759,174.140699950251,-2.08847388340405));
#41412=CARTESIAN_POINT('Ctrl Pts',(-86.2782867330184,174.158219980127,-2.08936029408801));
#41413=CARTESIAN_POINT('Ctrl Pts',(-86.2864680728092,174.175514102112,-2.09025619933174));
#41414=CARTESIAN_POINT('Ctrl Pts',(-86.3135241656037,174.232706613506,-2.09321900200577));
#41415=CARTESIAN_POINT('Ctrl Pts',(-86.3459721415361,174.287425745129,-2.0962856420664));
#41416=CARTESIAN_POINT('Ctrl Pts',(-86.383327898829,174.338309771924,-2.09939123592718));
#41417=CARTESIAN_POINT('Ctrl Pts',(-86.3896903708286,174.34697639306,-2.09992018395055));
#41418=CARTESIAN_POINT('Ctrl Pts',(-86.3961951332751,174.355531852697,-2.10045026237281));
#41419=CARTESIAN_POINT('Ctrl Pts',(-86.4028396988798,174.363969548027,-2.10098115163565));
#41420=CARTESIAN_POINT('Ctrl Pts',(-86.4259793222304,174.393353725039,-2.10282996739182));
#41421=CARTESIAN_POINT('Ctrl Pts',(-86.4508145700366,174.421309304564,-2.104688607918));
#41422=CARTESIAN_POINT('Ctrl Pts',(-86.4771222777357,174.447730477971,-2.1065454723985));
#41423=CARTESIAN_POINT('Ctrl Pts',(-86.5365373224331,174.507401781031,-2.1107391363759));
#41424=CARTESIAN_POINT('Ctrl Pts',(-86.6035813879461,174.559375089642,-2.1149315245132));
#41425=CARTESIAN_POINT('Ctrl Pts',(-86.6759324066743,174.602489853923,-2.11900120418902));
#41426=CARTESIAN_POINT('Ctrl Pts',(-86.7505891295418,174.646978612548,-2.12320057764717));
#41427=CARTESIAN_POINT('Ctrl Pts',(-86.8308983367556,174.682036571498,-2.12726940580914));
#41428=CARTESIAN_POINT('Ctrl Pts',(-86.9143406767439,174.706341818799,-2.13107224150627));
#41429=CARTESIAN_POINT('Ctrl Pts',(-86.9896743090725,174.72828514594,-2.13450552760842));
#41430=CARTESIAN_POINT('Ctrl Pts',(-87.0675632972019,174.741464171169,-2.13772204149533));
#41431=CARTESIAN_POINT('Ctrl Pts',(-87.1461542261947,174.744860214182,-2.14061956465493));
#41432=CARTESIAN_POINT('Ctrl Pts',(-87.1546135404242,174.745225755032,-2.14093144618131));
#41433=CARTESIAN_POINT('Ctrl Pts',(-87.1630809755615,174.7454779034,-2.14123962900902));
#41434=CARTESIAN_POINT('Ctrl Pts',(-87.1715542099087,174.745615352255,-2.14154398343076));
#41435=CARTESIAN_POINT('Origin',(-84.3160750290146,173.696205174904,-2.10698805301278));
#41436=CARTESIAN_POINT('',(-87.1789619708271,173.79715573882,-1.10840552591462));
#41437=CARTESIAN_POINT('Origin',(-87.1797362913369,173.752575679276,-1.85708753741972));
#41438=CARTESIAN_POINT('Ctrl Pts',(-90.1602405513446,173.798236834886,-1.10698805302176));
#41439=CARTESIAN_POINT('Ctrl Pts',(-90.1555698069106,174.065756627583,-1.1069869170691));
#41440=CARTESIAN_POINT('Ctrl Pts',(-90.1462692029889,174.598454504039,-1.33384397544422));
#41441=CARTESIAN_POINT('Ctrl Pts',(-90.1426327309771,174.806735950592,-1.87414321556224));
#41442=CARTESIAN_POINT('Ctrl Pts',(-90.1427941365937,174.797491555396,-2.1415439831163));
#41443=CARTESIAN_POINT('Ctrl Pts',(-87.1715542099087,174.745615352255,-2.14154398343076));
#41444=CARTESIAN_POINT('Ctrl Pts',(-87.1707769891193,174.74834700472,-2.0618882282515));
#41445=CARTESIAN_POINT('Ctrl Pts',(-87.1701792654309,174.74093234303,-1.98222342960164));
#41446=CARTESIAN_POINT('Ctrl Pts',(-87.1697630155973,174.72433549464,-1.90452189131201));
#41447=CARTESIAN_POINT('Ctrl Pts',(-87.1693263796124,174.706925803014,-1.82301486125881));
#41448=CARTESIAN_POINT('Ctrl Pts',(-87.1690894350689,174.679411979622,-1.74366633944126));
#41449=CARTESIAN_POINT('Ctrl Pts',(-87.1690543451197,174.64284912491,-1.66874746732343));
#41450=CARTESIAN_POINT('Ctrl Pts',(-87.1690195156192,174.60655765125,-1.59438466673114));
#41451=CARTESIAN_POINT('Ctrl Pts',(-87.1691835649964,174.561350043401,-1.52438420805128));
#41452=CARTESIAN_POINT('Ctrl Pts',(-87.169548372968,174.50821437622,-1.46098905481264));
#41453=CARTESIAN_POINT('Ctrl Pts',(-87.1696044730253,174.500043189727,-1.45124016772153));
#41454=CARTESIAN_POINT('Ctrl Pts',(-87.1696653200271,174.491684449574,-1.44164755691832));
#41455=CARTESIAN_POINT('Ctrl Pts',(-87.1697309200559,174.483141677243,-1.43221946723759));
#41456=CARTESIAN_POINT('Ctrl Pts',(-87.1699235956812,174.458050468701,-1.40452796907287));
#41457=CARTESIAN_POINT('Ctrl Pts',(-87.1701576560288,174.431348595989,-1.37823088058368));
#41458=CARTESIAN_POINT('Ctrl Pts',(-87.1704335199793,174.403130224343,-1.35355696330429));
#41459=CARTESIAN_POINT('Ctrl Pts',(-87.1709026173922,174.355145828016,-1.31159979297089));
#41460=CARTESIAN_POINT('Ctrl Pts',(-87.1714926598712,174.30277370137,-1.27433827932071));
#41461=CARTESIAN_POINT('Ctrl Pts',(-87.1721846646777,174.247378165655,-1.2423482698475));
#41462=CARTESIAN_POINT('Ctrl Pts',(-87.1722947453763,174.238566118091,-1.2372594575193));
#41463=CARTESIAN_POINT('Ctrl Pts',(-87.1724074041107,174.229677649242,-1.23230397602792));
#41464=CARTESIAN_POINT('Ctrl Pts',(-87.1725225622056,174.220718339175,-1.22748406731309));
#41465=CARTESIAN_POINT('Ctrl Pts',(-87.173277334288,174.161997003743,-1.19589330036088));
#41466=CARTESIAN_POINT('Ctrl Pts',(-87.1741395396868,174.100230755342,-1.17013032680876));
#41467=CARTESIAN_POINT('Ctrl Pts',(-87.1750924115313,174.036610864005,-1.15067697403267));
#41468=CARTESIAN_POINT('Ctrl Pts',(-87.1760177777916,173.974827423483,-1.1317851614417));
#41469=CARTESIAN_POINT('Ctrl Pts',(-87.1770286297495,173.911297200204,-1.11884426290215));
#41470=CARTESIAN_POINT('Ctrl Pts',(-87.1781090430561,173.847118661352,-1.11224788445532));
#41471=CARTESIAN_POINT('Ctrl Pts',(-87.178388784412,173.830501509964,-1.1105399456143));
#41472=CARTESIAN_POINT('Ctrl Pts',(-87.1786731870586,173.81384087566,-1.10925707504826));
#41473=CARTESIAN_POINT('Ctrl Pts',(-87.1789619708271,173.79715573882,-1.10840552591462));
#41474=CARTESIAN_POINT('Ctrl Pts',(-92.1479456503896,174.898931530864,-0.213970461009839));
#41475=CARTESIAN_POINT('Ctrl Pts',(-92.1341806346444,174.883444929281,-0.65626772314977));
#41476=CARTESIAN_POINT('Ctrl Pts',(-91.7481591614139,174.841497795487,-1.67783228256361));
#41477=CARTESIAN_POINT('Ctrl Pts',(-90.7252511592198,174.807036900177,-2.1597169006487));
#41478=CARTESIAN_POINT('Ctrl Pts',(-90.1358019943402,174.796816988862,-2.15757446127123));
#41479=CARTESIAN_POINT('Ctrl Pts',(-92.1427675351951,174.898846815573,-0.213804832623151));
#41480=CARTESIAN_POINT('Ctrl Pts',(-92.1290121751279,174.883400941733,-0.654955458572737));
#41481=CARTESIAN_POINT('Ctrl Pts',(-91.7439127181186,174.841562701804,-1.67383364841424));
#41482=CARTESIAN_POINT('Ctrl Pts',(-90.7236868562798,174.807192741771,-2.15438060401931));
#41483=CARTESIAN_POINT('Ctrl Pts',(-90.135817542173,174.797001573673,-2.15222665970052));
#41484=CARTESIAN_POINT('Ctrl Pts',(-92.1375894200007,174.898762100282,-0.213639204236462));
#41485=CARTESIAN_POINT('Ctrl Pts',(-92.1238437156114,174.883356954184,-0.653643193995706));
#41486=CARTESIAN_POINT('Ctrl Pts',(-91.7396662748234,174.841627608121,-1.66983501426488));
#41487=CARTESIAN_POINT('Ctrl Pts',(-90.7221225533398,174.807348583365,-2.14904430738993));
#41488=CARTESIAN_POINT('Ctrl Pts',(-90.1358330900056,174.797186158484,-2.1468788581298));
#41489=CARTESIAN_POINT('Ctrl Pts',(-92.1324113048062,174.898677384992,-0.213473575849772));
#41490=CARTESIAN_POINT('Ctrl Pts',(-92.1186752560949,174.883312966634,-0.652330929418673));
#41491=CARTESIAN_POINT('Ctrl Pts',(-91.7354198315281,174.841692514438,-1.66583638011551));
#41492=CARTESIAN_POINT('Ctrl Pts',(-90.7205582503998,174.80750442496,-2.14370801076054));
#41493=CARTESIAN_POINT('Ctrl Pts',(-90.1358486378384,174.797370743295,-2.14153105655907));
#41494=CARTESIAN_POINT('Ctrl Pts',(-91.8365190079784,174.893836511245,-0.204009096610384));
#41495=CARTESIAN_POINT('Ctrl Pts',(-91.823334712294,174.880799392396,-0.577344382159709));
#41496=CARTESIAN_POINT('Ctrl Pts',(-91.4927659289429,174.845401446825,-1.43734300015173));
#41497=CARTESIAN_POINT('Ctrl Pts',(-90.6311695109711,174.816409658909,-1.8387767747955));
#41498=CARTESIAN_POINT('Ctrl Pts',(-90.1367370854246,174.807918446766,-1.83594239537496));
#41499=CARTESIAN_POINT('Ctrl Pts',(-91.3285185704216,174.639842001414,-0.179145353947419));
#41500=CARTESIAN_POINT('Ctrl Pts',(-91.3165068640385,174.628049779868,-0.439764860672626));
#41501=CARTESIAN_POINT('Ctrl Pts',(-91.0782736152948,174.59632390869,-1.03436619417562));
#41502=CARTESIAN_POINT('Ctrl Pts',(-90.482453888699,174.570743844688,-1.30246307513713));
#41503=CARTESIAN_POINT('Ctrl Pts',(-90.142849610003,174.563163138839,-1.29858307811532));
#41504=CARTESIAN_POINT('Ctrl Pts',(-91.1501076361055,174.121349926578,-0.155388478861142));
#41505=CARTESIAN_POINT('Ctrl Pts',(-91.1415251386036,174.107049439732,-0.374394130324283));
#41506=CARTESIAN_POINT('Ctrl Pts',(-90.9452165957209,174.0683878409,-0.877284311551722));
#41507=CARTESIAN_POINT('Ctrl Pts',(-90.441201550353,174.036783755095,-1.10933996593865));
#41508=CARTESIAN_POINT('Ctrl Pts',(-90.1528116093399,174.027410462606,-1.10708565453375));
#41509=CARTESIAN_POINT('Ctrl Pts',(-91.1503514529585,173.899422835881,-0.147623254319252));
#41510=CARTESIAN_POINT('Ctrl Pts',(-91.1435158607484,173.884058417524,-0.366015746254016));
#41511=CARTESIAN_POINT('Ctrl Pts',(-90.9527930517583,173.842437965328,-0.870375486764533));
#41512=CARTESIAN_POINT('Ctrl Pts',(-90.4477584479877,173.808249875849,-1.10818300073865));
#41513=CARTESIAN_POINT('Ctrl Pts',(-90.1567841979107,173.798116194185,-1.10709966363829));
#41514=CARTESIAN_POINT('Ctrl Pts',(-92.1321814740269,174.898434148668,-0.220414921493356));
#41515=CARTESIAN_POINT('Ctrl Pts',(-91.8732849591188,174.89423061992,-0.211226624453816));
#41516=CARTESIAN_POINT('Ctrl Pts',(-91.361160312478,174.674013352908,-0.185619096925725));
#41517=CARTESIAN_POINT('Ctrl Pts',(-91.1499203270885,174.158114192369,-0.160148160897731));
#41518=CARTESIAN_POINT('Ctrl Pts',(-91.1502370802217,173.899179599557,-0.151077537949584));
#41519=CARTESIAN_POINT('Origin',(-92.4657822724684,174.216714670886,8.86749944450462));
#41520=CARTESIAN_POINT('Ctrl Pts',(-91.4081100611428,174.158178760716,7.23343845852759));
#41521=CARTESIAN_POINT('Ctrl Pts',(-91.4077933080098,174.417113353528,7.22436783557944));
#41522=CARTESIAN_POINT('Ctrl Pts',(-91.6190332933992,174.933012514066,7.19889689955145));
#41523=CARTESIAN_POINT('Ctrl Pts',(-92.13115794004,175.153229781079,7.17328937202337));
#41524=CARTESIAN_POINT('Ctrl Pts',(-92.390054454948,175.157433309826,7.16410107498383));
#41525=CARTESIAN_POINT('Ctrl Pts',(-92.4580781461725,175.658400544065,7.64688213156319));
#41526=CARTESIAN_POINT('Ctrl Pts',(-92.4542467512616,175.548577523003,7.64688213178444));
#41527=CARTESIAN_POINT('Ctrl Pts',(-92.4413193125457,175.366051775059,7.58422923350221));
#41528=CARTESIAN_POINT('Ctrl Pts',(-92.4142940925645,175.198112974184,7.38206453317405));
#41529=CARTESIAN_POINT('Ctrl Pts',(-92.3978022409209,175.160088427951,7.23721728112893));
#41530=CARTESIAN_POINT('Ctrl Pts',(-92.3900544549481,175.157433309826,7.16410107498382));
#41531=CARTESIAN_POINT('Ctrl Pts',(-92.1522299724829,175.658400544044,7.64688213155242));
#41532=CARTESIAN_POINT('Ctrl Pts',(-92.1491323100661,175.551695698094,7.64809145810832));
#41533=CARTESIAN_POINT('Ctrl Pts',(-92.1382494472996,175.370710749088,7.58885146714447));
#41534=CARTESIAN_POINT('Ctrl Pts',(-92.1152101233799,175.19949210892,7.39312826461688));
#41535=CARTESIAN_POINT('Ctrl Pts',(-92.1009090236002,175.15685947848,7.24795555982818));
#41536=CARTESIAN_POINT('Ctrl Pts',(-92.0941727236245,175.152629276973,7.17460198588615));
#41537=CARTESIAN_POINT('Ctrl Pts',(-91.6234925407562,175.658400544537,7.91020744835022));
#41538=CARTESIAN_POINT('Ctrl Pts',(-91.6225988580556,175.497008387864,7.91206082855227));
#41539=CARTESIAN_POINT('Ctrl Pts',(-91.6169152847711,175.226508741358,7.82583210384966));
#41540=CARTESIAN_POINT('Ctrl Pts',(-91.6016841859891,174.967651416699,7.52990434521081));
#41541=CARTESIAN_POINT('Ctrl Pts',(-91.5913247272053,174.905021993798,7.31234475258478));
#41542=CARTESIAN_POINT('Ctrl Pts',(-91.5861952327773,174.898653505276,7.20124871286508));
#41543=CARTESIAN_POINT('Ctrl Pts',(-91.4506818586213,175.658400545618,8.4525352338313));
#41544=CARTESIAN_POINT('Ctrl Pts',(-91.4507115868589,175.379389995681,8.45307683175143));
#41545=CARTESIAN_POINT('Ctrl Pts',(-91.4451674961181,174.915300421776,8.29567926972694));
#41546=CARTESIAN_POINT('Ctrl Pts',(-91.4272793760849,174.485578526777,7.78211984672822));
#41547=CARTESIAN_POINT('Ctrl Pts',(-91.4143541136375,174.387415515305,7.4126123992897));
#41548=CARTESIAN_POINT('Ctrl Pts',(-91.4078385584572,174.380122697412,7.22566363885774));
#41549=CARTESIAN_POINT('Ctrl Pts',(-91.4586873191182,175.658400546081,8.68178162826569));
#41550=CARTESIAN_POINT('Ctrl Pts',(-91.4586873191413,175.329132165021,8.68178162892945));
#41551=CARTESIAN_POINT('Ctrl Pts',(-91.4521236568846,174.782117441111,8.49382293408276));
#41552=CARTESIAN_POINT('Ctrl Pts',(-91.430944416186,174.279346796928,7.88732883309829));
#41553=CARTESIAN_POINT('Ctrl Pts',(-91.4157698836855,174.165872035157,7.45278707696291));
#41554=CARTESIAN_POINT('Ctrl Pts',(-91.4081100611428,174.158178760716,7.23343845852758));
#41555=CARTESIAN_POINT('Ctrl Pts',(-92.4580781461079,175.658400543074,7.64688213156319));
#41556=CARTESIAN_POINT('Ctrl Pts',(-92.4475907220513,175.650875629383,7.64688213156319));
#41557=CARTESIAN_POINT('Ctrl Pts',(-92.4441913417309,175.648449596136,7.64688220868353));
#41558=CARTESIAN_POINT('Ctrl Pts',(-92.4372585584442,175.643490160351,7.64688220868353));
#41559=CARTESIAN_POINT('Ctrl Pts',(-92.4232947420469,175.633501004788,7.64688220868353));
#41560=CARTESIAN_POINT('Ctrl Pts',(-92.4093092213143,175.623522499259,7.64688220868353));
#41561=CARTESIAN_POINT('Ctrl Pts',(-92.3953182842559,175.6135364825,7.64688220868353));
#41562=CARTESIAN_POINT('Ctrl Pts',(-92.3743810989912,175.598592588316,7.64688220868353));
#41563=CARTESIAN_POINT('Ctrl Pts',(-92.3534315566179,175.583632130606,7.64688220868353));
#41564=CARTESIAN_POINT('Ctrl Pts',(-92.3325151766716,175.568607010194,7.64688220868353));
#41565=CARTESIAN_POINT('Ctrl Pts',(-92.2906824167791,175.53855676937,7.64688220868353));
#41566=CARTESIAN_POINT('Ctrl Pts',(-92.2489860309448,175.508241864984,7.64688220868353));
#41567=CARTESIAN_POINT('Ctrl Pts',(-92.2077281453301,175.477373641443,7.64688220868353));
#41568=CARTESIAN_POINT('Ctrl Pts',(-92.1252123741007,175.415637194361,7.64688220868353));
#41569=CARTESIAN_POINT('Ctrl Pts',(-92.0444477407438,175.351715062806,7.64688220868353));
#41570=CARTESIAN_POINT('Ctrl Pts',(-91.9674717827891,175.283767401234,7.64688220868353));
#41571=CARTESIAN_POINT('Ctrl Pts',(-91.8447234248348,175.175415857371,7.64688220868353));
#41572=CARTESIAN_POINT('Ctrl Pts',(-91.7318928849621,175.056298582103,7.64688220868353));
#41573=CARTESIAN_POINT('Ctrl Pts',(-91.6421637861013,174.921662294729,7.64688220868353));
#41574=CARTESIAN_POINT('Ctrl Pts',(-91.6042110161408,174.86471510471,7.64688220868353));
#41575=CARTESIAN_POINT('Ctrl Pts',(-91.5699891424246,174.804433965591,7.64688220868353));
#41576=CARTESIAN_POINT('Ctrl Pts',(-91.540451784012,174.741342715693,7.64688220868353));
#41577=CARTESIAN_POINT('Ctrl Pts',(-91.4658720936323,174.582041879869,7.64688220868353));
#41578=CARTESIAN_POINT('Ctrl Pts',(-91.4225441667496,174.40741495416,7.64688220868353));
#41579=CARTESIAN_POINT('Ctrl Pts',(-91.422547835045,174.231772360402,7.64688220868353));
#41580=CARTESIAN_POINT('Ctrl Pts',(-87.1789619709909,173.797155729356,-1.10840552543162));
#41581=CARTESIAN_POINT('Ctrl Pts',(-87.1764036992779,173.94496567592,-1.11594920990804));
#41582=CARTESIAN_POINT('Ctrl Pts',(-87.1730968638422,174.162937546718,-1.17799233315782));
#41583=CARTESIAN_POINT('Ctrl Pts',(-87.1681527929127,174.593436965082,-1.47401575936869));
#41584=CARTESIAN_POINT('Ctrl Pts',(-87.1686673018121,174.755761799348,-1.84567072874018));
#41585=CARTESIAN_POINT('Ctrl Pts',(-87.1715542099087,174.745615352255,-2.14154398343076));
#41586=CARTESIAN_POINT('Ctrl Pts',(-86.8876767432137,173.796754385307,-1.10864452472443));
#41587=CARTESIAN_POINT('Ctrl Pts',(-86.885972806101,173.98704243779,-1.11908798950355));
#41588=CARTESIAN_POINT('Ctrl Pts',(-86.9184121693632,174.258518240082,-1.215911870101));
#41589=CARTESIAN_POINT('Ctrl Pts',(-87.036891035459,174.669567695381,-1.58562769787987));
#41590=CARTESIAN_POINT('Ctrl Pts',(-87.1128683165843,174.752915077633,-1.9000035152962));
#41591=CARTESIAN_POINT('Ctrl Pts',(-87.1715542099087,174.745615352255,-2.14154398343076));
#41592=CARTESIAN_POINT('Ctrl Pts',(-86.3834312455234,173.78383232869,-1.348704907794));
#41593=CARTESIAN_POINT('Ctrl Pts',(-86.3837289718135,174.010501659914,-1.36058836946209));
#41594=CARTESIAN_POINT('Ctrl Pts',(-86.4767951735556,174.327746165618,-1.46617377214661));
#41595=CARTESIAN_POINT('Ctrl Pts',(-86.8051445202107,174.721228612719,-1.79709874264594));
#41596=CARTESIAN_POINT('Ctrl Pts',(-87.0152200924356,174.747933314631,-1.99508589176923));
#41597=CARTESIAN_POINT('Ctrl Pts',(-87.1715542099087,174.745615352255,-2.14154398343076));
#41598=CARTESIAN_POINT('Ctrl Pts',(-86.1952939946598,173.757815964742,-1.85368199216263));
#41599=CARTESIAN_POINT('Ctrl Pts',(-86.1956295382574,173.937194257898,-1.8611529233821));
#41600=CARTESIAN_POINT('Ctrl Pts',(-86.2693802086556,174.197521046936,-1.90007342854029));
#41601=CARTESIAN_POINT('Ctrl Pts',(-86.59511074324,174.626384921222,-2.01765103593511));
#41602=CARTESIAN_POINT('Ctrl Pts',(-86.9175718682869,174.742951551629,-2.09016826824232));
#41603=CARTESIAN_POINT('Ctrl Pts',(-87.1715542099087,174.745615352255,-2.14154398343076));
#41604=CARTESIAN_POINT('Ctrl Pts',(-86.1895827024852,173.746680125956,-2.07178742922947));
#41605=CARTESIAN_POINT('Ctrl Pts',(-86.1894469459476,173.894613663057,-2.07697225360537));
#41606=CARTESIAN_POINT('Ctrl Pts',(-86.2400676545911,174.115336779421,-2.08650485663723));
#41607=CARTESIAN_POINT('Ctrl Pts',(-86.5131985969445,174.560022874758,-2.11176009088805));
#41608=CARTESIAN_POINT('Ctrl Pts',(-86.8757226293661,174.740816510342,-2.13091785815932));
#41609=CARTESIAN_POINT('Ctrl Pts',(-87.1715542099087,174.745615352255,-2.14154398343076));
#41610=CARTESIAN_POINT('Ctrl Pts',(-86.1895829157865,173.746440535637,-2.07177928358101));
#41611=CARTESIAN_POINT('Ctrl Pts',(-86.1943437673081,173.755923213989,-1.88996969903168));
#41612=CARTESIAN_POINT('Ctrl Pts',(-86.2511719429227,173.765249896643,-1.70931334322418));
#41613=CARTESIAN_POINT('Ctrl Pts',(-86.350296339576,173.7731566281,-1.55705069942447));
#41614=CARTESIAN_POINT('Ctrl Pts',(-86.370077604974,173.774734495494,-1.52666516499618));
#41615=CARTESIAN_POINT('Ctrl Pts',(-86.3915431281785,173.77625581748,-1.49741032870693));
#41616=CARTESIAN_POINT('Ctrl Pts',(-86.4146150449939,173.777710556376,-1.46950253015334));
#41617=CARTESIAN_POINT('Ctrl Pts',(-86.4377306296319,173.779168048632,-1.44154191098634));
#41618=CARTESIAN_POINT('Ctrl Pts',(-86.4624586915261,173.780558705543,-1.41493343256693));
#41619=CARTESIAN_POINT('Ctrl Pts',(-86.4886034677154,173.781877240587,-1.38977557794556));
#41620=CARTESIAN_POINT('Ctrl Pts',(-86.6281706716167,173.788915902841,-1.25547680253331));
#41621=CARTESIAN_POINT('Ctrl Pts',(-86.8081442652619,173.793900793808,-1.16248942577512));
#41622=CARTESIAN_POINT('Ctrl Pts',(-86.9987740422247,173.796026290871,-1.12582321644082));
#41623=CARTESIAN_POINT('Ctrl Pts',(-87.0581038344772,173.796687810289,-1.11441157542046));
#41624=CARTESIAN_POINT('Ctrl Pts',(-87.1184655647789,173.797072369804,-1.1084551624499));
#41625=CARTESIAN_POINT('Ctrl Pts',(-87.178961970459,173.797155729343,-1.10840552543148));
#41626=CARTESIAN_POINT('Ctrl Pts',(-87.179843568536,173.746200925674,-1.10710609659007));
#41627=CARTESIAN_POINT('Ctrl Pts',(-87.1795496819989,173.763193222823,-1.10710609659007));
#41628=CARTESIAN_POINT('Ctrl Pts',(-87.1792556888316,173.780185516198,-1.10753942719867));
#41629=CARTESIAN_POINT('Ctrl Pts',(-87.1789619709911,173.797155729344,-1.10840552543104));
#41630=CARTESIAN_POINT('Ctrl Pts',(-86.888396522066,173.746200925674,-1.10710609659007));
#41631=CARTESIAN_POINT('Ctrl Pts',(-86.8881588681321,173.763113430284,-1.10719511357402));
#41632=CARTESIAN_POINT('Ctrl Pts',(-86.8879184143125,173.77987223102,-1.10770080893257));
#41633=CARTESIAN_POINT('Ctrl Pts',(-86.8876767429837,173.796754360011,-1.10864452343397));
#41634=CARTESIAN_POINT('Ctrl Pts',(-86.3836686740925,173.746200925674,-1.34734590982664));
#41635=CARTESIAN_POINT('Ctrl Pts',(-86.3835948638065,173.7587451565,-1.34748378675645));
#41636=CARTESIAN_POINT('Ctrl Pts',(-86.3835156984157,173.771317202662,-1.34793876885255));
#41637=CARTESIAN_POINT('Ctrl Pts',(-86.3834309417481,173.783832272437,-1.34870464490495));
#41638=CARTESIAN_POINT('Ctrl Pts',(-86.1953049181176,173.746200925674,-1.85326483046161));
#41639=CARTESIAN_POINT('Ctrl Pts',(-86.1953038281927,173.750069034021,-1.85330645301505));
#41640=CARTESIAN_POINT('Ctrl Pts',(-86.1953001571663,173.753956630378,-1.85344664385644));
#41641=CARTESIAN_POINT('Ctrl Pts',(-86.1952939944374,173.757815879237,-1.85368198898093));
#41642=CARTESIAN_POINT('Ctrl Pts',(-86.1895829157865,173.746440535637,-2.07177928358101));
#41643=CARTESIAN_POINT('Ctrl Pts',(-86.1895829157865,173.746440535637,-2.07177928358101));
#41644=CARTESIAN_POINT('Ctrl Pts',(-86.1895829157865,173.746440535637,-2.07177928358101));
#41645=CARTESIAN_POINT('Ctrl Pts',(-86.1895829157865,173.746440535637,-2.07177928358101));
#41646=CARTESIAN_POINT('Origin',(-92.600274312859,199.479633092999,7.14688213156319));
#41647=CARTESIAN_POINT('',(-92.458078146148,199.482115759619,7.64688213156318));
#41648=CARTESIAN_POINT('',(-92.390054454948,199.983082992861,7.16410107498382));
#41649=CARTESIAN_POINT('Ctrl Pts',(-92.4580781461372,199.482115759631,7.64688213156318));
#41650=CARTESIAN_POINT('Ctrl Pts',(-92.4575570009196,199.49705385481,7.64688213156208));
#41651=CARTESIAN_POINT('Ctrl Pts',(-92.456930888086,199.512638458272,7.64618599239412));
#41652=CARTESIAN_POINT('Ctrl Pts',(-92.4561953269519,199.528677435747,7.64465562737461));
#41653=CARTESIAN_POINT('Ctrl Pts',(-92.4554622588945,199.544662051459,7.6431304493031));
#41654=CARTESIAN_POINT('Ctrl Pts',(-92.454620465503,199.561097496759,7.6407763612535));
#41655=CARTESIAN_POINT('Ctrl Pts',(-92.4536710945046,199.577768347218,7.63750161513555));
#41656=CARTESIAN_POINT('Ctrl Pts',(-92.4527178115788,199.594507890694,7.63421337527362));
#41657=CARTESIAN_POINT('Ctrl Pts',(-92.451656065649,199.611484107833,7.62999667267038));
#41658=CARTESIAN_POINT('Ctrl Pts',(-92.4504927756197,199.628462009594,7.62480807274654));
#41659=CARTESIAN_POINT('Ctrl Pts',(-92.4493206664698,199.645568624024,7.61958013707035));
#41660=CARTESIAN_POINT('Ctrl Pts',(-92.4480454923863,199.662676071928,7.61336544924165));
#41661=CARTESIAN_POINT('Ctrl Pts',(-92.4466799574125,199.679538631122,7.60617171991007));
#41662=CARTESIAN_POINT('Ctrl Pts',(-92.4453181064065,199.696355698163,7.59899739796725));
#41663=CARTESIAN_POINT('Ctrl Pts',(-92.443866434715,199.712928216101,7.59084948735951));
#41664=CARTESIAN_POINT('Ctrl Pts',(-92.4423425136007,199.729021181326,7.5817862793098));
#41665=CARTESIAN_POINT('Ctrl Pts',(-92.4408419124121,199.744867882654,7.5728617617315));
#41666=CARTESIAN_POINT('Ctrl Pts',(-92.4392713269029,199.760248711527,7.56305012399564));
#41667=CARTESIAN_POINT('Ctrl Pts',(-92.437651417036,199.774961607555,7.55245186430025));
#41668=CARTESIAN_POINT('Ctrl Pts',(-92.4371450658278,199.779560562615,7.5491390617109));
#41669=CARTESIAN_POINT('Ctrl Pts',(-92.4366339199594,199.784094474512,7.545749711744));
#41670=CARTESIAN_POINT('Ctrl Pts',(-92.436118672711,199.788557833018,7.54228770605374));
#41671=CARTESIAN_POINT('Ctrl Pts',(-92.4344378109542,199.803118393297,7.53099380204062));
#41672=CARTESIAN_POINT('Ctrl Pts',(-92.4327131728598,199.816925030462,7.51892439824154));
#41673=CARTESIAN_POINT('Ctrl Pts',(-92.4309746668511,199.829871757971,7.50629907032075));
#41674=CARTESIAN_POINT('Ctrl Pts',(-92.4285909909554,199.847623092816,7.48898840835587));
#41675=CARTESIAN_POINT('Ctrl Pts',(-92.4261261469105,199.863909504214,7.47050194346353));
#41676=CARTESIAN_POINT('Ctrl Pts',(-92.4236078647804,199.878714568785,7.45108215268567));
#41677=CARTESIAN_POINT('Ctrl Pts',(-92.420908356128,199.894585070121,7.43026482939812));
#41678=CARTESIAN_POINT('Ctrl Pts',(-92.4181473515923,199.908754182232,7.40837442683028));
#41679=CARTESIAN_POINT('Ctrl Pts',(-92.4153541652955,199.921174627531,7.38565447760265));
#41680=CARTESIAN_POINT('Ctrl Pts',(-92.4125316103465,199.933725666244,7.36269564195038));
#41681=CARTESIAN_POINT('Ctrl Pts',(-92.4096760444568,199.944491751108,7.33888852199982));
#41682=CARTESIAN_POINT('Ctrl Pts',(-92.4068148640322,199.953386046812,7.31444473076017));
#41683=CARTESIAN_POINT('Ctrl Pts',(-92.4039983394325,199.962141524947,7.29038244557657));
#41684=CARTESIAN_POINT('Ctrl Pts',(-92.4011762297592,199.969083682895,7.26570199196106));
#41685=CARTESIAN_POINT('Ctrl Pts',(-92.3983741130723,199.974084545066,7.24058516395789));
#41686=CARTESIAN_POINT('Ctrl Pts',(-92.3955719963853,199.979085407236,7.21546833595472));
#41687=CARTESIAN_POINT('Ctrl Pts',(-92.3927897315553,199.982145630559,7.18991400386258));
#41688=CARTESIAN_POINT('Ctrl Pts',(-92.390054454948,199.983082992861,7.16410107498382));
#41689=CARTESIAN_POINT('',(-92.6089975294659,199.979260367554,7.16410107498382));
#41690=CARTESIAN_POINT('',(-92.600274312859,199.479633092999,7.64688213156319));
#41691=CARTESIAN_POINT('Origin',(-89.9993018234975,201.365570078855,-31.7391687401954));
#41692=CARTESIAN_POINT('',(-86.5142447147629,201.271469426515,-27.24318088436));
#41693=CARTESIAN_POINT('',(-90.2264271935583,201.206656768167,-27.24318088436));
#41694=CARTESIAN_POINT('',(-92.1321814740269,200.24208215402,-0.220414921493344));
#41695=CARTESIAN_POINT('',(-91.6873116740517,200.688894784822,-12.9598191915046));
#41696=CARTESIAN_POINT('',(-90.1427941338653,200.343024742692,-2.14154398329835));
#41697=CARTESIAN_POINT('Origin',(-90.1427940937627,200.274421543206,-0.15094398335735));
#41698=CARTESIAN_POINT('',(-87.1715542099093,200.394900950431,-2.14154398342111));
#41699=CARTESIAN_POINT('',(-80.9223058379875,200.504009379765,-2.1415439834214));
#41700=CARTESIAN_POINT('',(-86.9451224375605,200.696863656113,-10.7886245053092));
#41701=CARTESIAN_POINT('Ctrl Pts',(-91.4586873191182,199.482115756606,8.68178162826569));
#41702=CARTESIAN_POINT('Ctrl Pts',(-91.4586873191413,199.811384137666,8.68178162892944));
#41703=CARTESIAN_POINT('Ctrl Pts',(-91.4495357999323,200.580845921771,8.41971640693636));
#41704=CARTESIAN_POINT('Ctrl Pts',(-91.4234297062282,200.966950993089,7.67213569539824));
#41705=CARTESIAN_POINT('Ctrl Pts',(-91.4081100611428,200.982337541971,7.23343845852758));
#41706=CARTESIAN_POINT('Ctrl Pts',(-91.448013371789,199.482115757223,8.37611976901984));
#41707=CARTESIAN_POINT('Ctrl Pts',(-91.4480713814459,199.743908530074,8.37686525864392));
#41708=CARTESIAN_POINT('Ctrl Pts',(-91.4408761261971,200.357784426303,8.17130401853201));
#41709=CARTESIAN_POINT('Ctrl Pts',(-91.4199527780297,200.672054503177,7.57483857883087));
#41710=CARTESIAN_POINT('Ctrl Pts',(-91.4077480575621,200.686412293043,7.22307203230113));
#41711=CARTESIAN_POINT('Ctrl Pts',(-91.6927287859062,199.48211575829,7.8385182066117));
#41712=CARTESIAN_POINT('Ctrl Pts',(-91.69145390873,199.628203649166,7.84048962733576));
#41713=CARTESIAN_POINT('Ctrl Pts',(-91.6824614061848,199.973605806499,7.732928396867));
#41714=CARTESIAN_POINT('Ctrl Pts',(-91.6633780101667,200.161728323647,7.39875551261717));
#41715=CARTESIAN_POINT('Ctrl Pts',(-91.6528160531065,200.174073683677,7.19654467631899));
#41716=CARTESIAN_POINT('Ctrl Pts',(-92.2286920159053,199.482115758638,7.64688213155511));
#41717=CARTESIAN_POINT('Ctrl Pts',(-92.225399451091,199.589985783538,7.64776987987651));
#41718=CARTESIAN_POINT('Ctrl Pts',(-92.2095173251943,199.844281493209,7.56554151493056));
#41719=CARTESIAN_POINT('Ctrl Pts',(-92.1821651350151,199.979045093036,7.31900661290419));
#41720=CARTESIAN_POINT('Ctrl Pts',(-92.1681431564554,199.986686017501,7.17197675816057));
#41721=CARTESIAN_POINT('Ctrl Pts',(-92.4580781461724,199.482115758622,7.64688213156318));
#41722=CARTESIAN_POINT('Ctrl Pts',(-92.4542467512616,199.591938779684,7.64688213178443));
#41723=CARTESIAN_POINT('Ctrl Pts',(-92.4361435683976,199.84868885248,7.55952705778673));
#41724=CARTESIAN_POINT('Ctrl Pts',(-92.4055500268937,199.977772756612,7.31033348727403));
#41725=CARTESIAN_POINT('Ctrl Pts',(-92.390054454948,199.983082992861,7.16410107498382));
#41726=CARTESIAN_POINT('Ctrl Pts',(-91.4225478350964,200.906923625633,7.64688220868353));
#41727=CARTESIAN_POINT('Ctrl Pts',(-91.4225355199913,200.811484001835,7.64688220868353));
#41728=CARTESIAN_POINT('Ctrl Pts',(-91.4356933766835,200.716387751268,7.64688220868353));
#41729=CARTESIAN_POINT('Ctrl Pts',(-91.483457599395,200.532825433799,7.64688220868353));
#41730=CARTESIAN_POINT('Ctrl Pts',(-91.517673528588,200.444548552699,7.64688220868353));
#41731=CARTESIAN_POINT('Ctrl Pts',(-91.6170068864503,200.248836005029,7.64688220868353));
#41732=CARTESIAN_POINT('Ctrl Pts',(-91.699474981484,200.120240640532,7.64688220980497));
#41733=CARTESIAN_POINT('Ctrl Pts',(-92.0592198906292,199.746955464513,7.64688220980497));
#41734=CARTESIAN_POINT('Ctrl Pts',(-92.3782898032484,199.538912339626,7.64688220868353));
#41735=CARTESIAN_POINT('Ctrl Pts',(-92.4556194361371,199.483838270679,7.64688220868353));
#41736=CARTESIAN_POINT('Ctrl Pts',(-92.4562500570246,199.483410785652,7.64688213156318));
#41737=CARTESIAN_POINT('Ctrl Pts',(-92.4580781461335,199.482115759598,7.64688213156318));
#41738=CARTESIAN_POINT('Ctrl Pts',(-92.390054454948,199.983082992861,7.16410107498385));
#41739=CARTESIAN_POINT('Ctrl Pts',(-92.13115794004,199.987286521608,7.17328937202339));
#41740=CARTESIAN_POINT('Ctrl Pts',(-91.6190332933993,200.207503788621,7.19889689955146));
#41741=CARTESIAN_POINT('Ctrl Pts',(-91.4077933080098,200.723402949159,7.22436783557945));
#41742=CARTESIAN_POINT('Ctrl Pts',(-91.4081100611428,200.982337541971,7.2334384585276));
#41743=CARTESIAN_POINT('Origin',(-91.7047581072655,201.688149333933,-12.9253813046633));
#41744=CARTESIAN_POINT('Ctrl Pts',(-91.1502370797992,201.241336357762,-0.151077550048006));
#41745=CARTESIAN_POINT('Ctrl Pts',(-91.1499204162196,200.982401822511,-0.160148174104565));
#41746=CARTESIAN_POINT('Ctrl Pts',(-91.3611604810577,200.466502847964,-0.185619106383658));
#41747=CARTESIAN_POINT('Ctrl Pts',(-91.8732850166717,200.246285681832,-0.211226626496364));
#41748=CARTESIAN_POINT('Ctrl Pts',(-92.1321814740269,200.24208215402,-0.220414921493339));
#41749=CARTESIAN_POINT('Ctrl Pts',(-90.1357411849445,200.343700380943,-2.15757461442321));
#41750=CARTESIAN_POINT('Ctrl Pts',(-90.5783898253993,200.336024591101,-2.15915075447453));
#41751=CARTESIAN_POINT('Ctrl Pts',(-91.612899708846,200.30587944855,-1.8085188634186));
#41752=CARTESIAN_POINT('Ctrl Pts',(-92.1296972686572,200.262205581877,-0.802940812321667));
#41753=CARTESIAN_POINT('Ctrl Pts',(-92.1479471845958,200.241582626882,-0.21390901555304));
#41754=CARTESIAN_POINT('Ctrl Pts',(-90.1357568954708,200.343515793176,-2.15222681088493));
#41755=CARTESIAN_POINT('Ctrl Pts',(-90.5772191767182,200.335861585704,-2.15381164995026));
#41756=CARTESIAN_POINT('Ctrl Pts',(-91.6089930962909,200.305797984891,-1.80416803643788));
#41757=CARTESIAN_POINT('Ctrl Pts',(-92.1245317874072,200.262236062413,-0.80124830979059));
#41758=CARTESIAN_POINT('Ctrl Pts',(-92.142769069123,200.241667347841,-0.213743546439448));
#41759=CARTESIAN_POINT('Ctrl Pts',(-90.1357726059969,200.34333120541,-2.14687900734666));
#41760=CARTESIAN_POINT('Ctrl Pts',(-90.576048528037,200.335698580308,-2.148472545426));
#41761=CARTESIAN_POINT('Ctrl Pts',(-91.6050864837358,200.30571652123,-1.79981720945715));
#41762=CARTESIAN_POINT('Ctrl Pts',(-92.1193663061572,200.262266542948,-0.799555807259513));
#41763=CARTESIAN_POINT('Ctrl Pts',(-92.1375909536503,200.241752068801,-0.213578077325858));
#41764=CARTESIAN_POINT('Ctrl Pts',(-90.1357883165232,200.343146617644,-2.14153120380837));
#41765=CARTESIAN_POINT('Ctrl Pts',(-90.5748778793558,200.335535574912,-2.14313344090175));
#41766=CARTESIAN_POINT('Ctrl Pts',(-91.6011798711807,200.305635057571,-1.79546638247642));
#41767=CARTESIAN_POINT('Ctrl Pts',(-92.1142008249072,200.262297023484,-0.797863304728436));
#41768=CARTESIAN_POINT('Ctrl Pts',(-92.1324128381775,200.24183678976,-0.213412608212267));
#41769=CARTESIAN_POINT('Ctrl Pts',(-90.1366860608788,200.332598745291,-1.83594243019236));
#41770=CARTESIAN_POINT('Ctrl Pts',(-90.5079836690032,200.326220980847,-1.83804175380127));
#41771=CARTESIAN_POINT('Ctrl Pts',(-91.3779448680324,200.300979991312,-1.54684769786351));
#41772=CARTESIAN_POINT('Ctrl Pts',(-91.8190304677647,200.264038768368,-0.701148874381189));
#41773=CARTESIAN_POINT('Ctrl Pts',(-91.8365205254486,200.246677987442,-0.203957230292781));
#41774=CARTESIAN_POINT('Ctrl Pts',(-90.1428146069148,200.577357432192,-1.29858695512006));
#41775=CARTESIAN_POINT('Ctrl Pts',(-90.3978449440233,200.571663789788,-1.30147978266041));
#41776=CARTESIAN_POINT('Ctrl Pts',(-90.997934219316,200.54930286263,-1.10823107249452));
#41777=CARTESIAN_POINT('Ctrl Pts',(-91.3125702629222,200.516379165217,-0.526194227405235));
#41778=CARTESIAN_POINT('Ctrl Pts',(-91.3285236980306,200.500675663652,-0.179109150823049));
#41779=CARTESIAN_POINT('Ctrl Pts',(-90.152781841015,201.113106818899,-1.10708561650224));
#41780=CARTESIAN_POINT('Ctrl Pts',(-90.3693511901319,201.106066879999,-1.10876099689796));
#41781=CARTESIAN_POINT('Ctrl Pts',(-90.8776877411932,201.078423251071,-0.940857143350078));
#41782=CARTESIAN_POINT('Ctrl Pts',(-91.138717878354,201.038207923056,-0.447020918329509));
#41783=CARTESIAN_POINT('Ctrl Pts',(-91.1501086501964,201.019164394994,-0.155358049410211));
#41784=CARTESIAN_POINT('Ctrl Pts',(-90.1567541796775,201.342401166754,-1.10709973691532));
#41785=CARTESIAN_POINT('Ctrl Pts',(-90.3752622279755,201.334790124022,-1.10789707242455));
#41786=CARTESIAN_POINT('Ctrl Pts',(-90.8859900251732,201.304889606681,-0.934884418915004));
#41787=CARTESIAN_POINT('Ctrl Pts',(-91.1412892097213,201.261551572595,-0.438438317831352));
#41788=CARTESIAN_POINT('Ctrl Pts',(-91.1503522160237,201.241091338871,-0.147592914451016));
#41789=CARTESIAN_POINT('Ctrl Pts',(-90.1602405269768,201.342279290177,-1.10710609651604));
#41790=CARTESIAN_POINT('Ctrl Pts',(-90.1885937577998,201.341284529183,-1.10710609651603));
#41791=CARTESIAN_POINT('Ctrl Pts',(-90.2174205146099,201.34018603546,-1.10584814366227));
#41792=CARTESIAN_POINT('Ctrl Pts',(-90.2467284115503,201.338973383468,-1.10322098040825));
#41793=CARTESIAN_POINT('Ctrl Pts',(-90.2751348955571,201.337798028598,-1.1006746199133));
#41794=CARTESIAN_POINT('Ctrl Pts',(-90.3039939934392,201.336515395651,-1.09684180178438));
#41795=CARTESIAN_POINT('Ctrl Pts',(-90.3332838737909,201.335114443943,-1.09158414208154));
#41796=CARTESIAN_POINT('Ctrl Pts',(-90.3612529042387,201.333776669241,-1.08656358062664));
#41797=CARTESIAN_POINT('Ctrl Pts',(-90.3896152274659,201.332330973268,-1.08024355846654));
#41798=CARTESIAN_POINT('Ctrl Pts',(-90.4183174671112,201.33076679307,-1.07247226629997));
#41799=CARTESIAN_POINT('Ctrl Pts',(-90.4470197067564,201.329202612872,-1.0647009741334));
#41800=CARTESIAN_POINT('Ctrl Pts',(-90.4760627248188,201.327519918172,-1.05547841677217));
#41801=CARTESIAN_POINT('Ctrl Pts',(-90.5053476800835,201.325707629185,-1.04462202847849));
#41802=CARTESIAN_POINT('Ctrl Pts',(-90.5284361335158,201.324278808499,-1.03606277976889));
#41803=CARTESIAN_POINT('Ctrl Pts',(-90.551750413099,201.322773367693,-1.02645310557878));
#41804=CARTESIAN_POINT('Ctrl Pts',(-90.5750096475326,201.321200561424,-1.01578288268355));
#41805=CARTESIAN_POINT('Ctrl Pts',(-90.5980452430676,201.319642877779,-1.00521525460506));
#41806=CARTESIAN_POINT('Ctrl Pts',(-90.6210261290238,201.318019144957,-0.993607401638689));
#41807=CARTESIAN_POINT('Ctrl Pts',(-90.6436871127424,201.316341532539,-0.980999341458694));
#41808=CARTESIAN_POINT('Ctrl Pts',(-90.6659730231305,201.314691687129,-0.968599963619222));
#41809=CARTESIAN_POINT('Ctrl Pts',(-90.6879488640086,201.312989769108,-0.955233427089623));
#41810=CARTESIAN_POINT('Ctrl Pts',(-90.7093800967091,201.311249951596,-0.940984333275756));
#41811=CARTESIAN_POINT('Ctrl Pts',(-90.7288792265857,201.3096669849,-0.928019846594941));
#41812=CARTESIAN_POINT('Ctrl Pts',(-90.7479273555643,201.308052695493,-0.914325419672331));
#41813=CARTESIAN_POINT('Ctrl Pts',(-90.7663678031961,201.306419256521,-0.899996557787831));
#41814=CARTESIAN_POINT('Ctrl Pts',(-90.7869114013141,201.304599522291,-0.884033475658852));
#41815=CARTESIAN_POINT('Ctrl Pts',(-90.8066999582902,201.302756045261,-0.867282909631171));
#41816=CARTESIAN_POINT('Ctrl Pts',(-90.8255946439275,201.300908697659,-0.849960275004372));
#41817=CARTESIAN_POINT('Ctrl Pts',(-90.8332052858725,201.300164599481,-0.842982843772148));
#41818=CARTESIAN_POINT('Ctrl Pts',(-90.8406713464017,201.299419886125,-0.835913007890579));
#41819=CARTESIAN_POINT('Ctrl Pts',(-90.8479855879533,201.298675895224,-0.828766337935299));
#41820=CARTESIAN_POINT('Ctrl Pts',(-90.8720609706402,201.296226992554,-0.805242529910096));
#41821=CARTESIAN_POINT('Ctrl Pts',(-90.8945601097906,201.293768476968,-0.780826822488849));
#41822=CARTESIAN_POINT('Ctrl Pts',(-90.9155707397634,201.291309621156,-0.755691722996259));
#41823=CARTESIAN_POINT('Ctrl Pts',(-90.9373683674553,201.288758663684,-0.729615135028666));
#41824=CARTESIAN_POINT('Ctrl Pts',(-90.957564281277,201.286207290106,-0.702763730670722));
#41825=CARTESIAN_POINT('Ctrl Pts',(-90.9762343268731,201.283662836422,-0.675275384138028));
#41826=CARTESIAN_POINT('Ctrl Pts',(-90.9955086065118,201.281036034491,-0.646897409636129));
#41827=CARTESIAN_POINT('Ctrl Pts',(-91.0131571009483,201.278416549184,-0.617839979913796));
#41828=CARTESIAN_POINT('Ctrl Pts',(-91.0292335946297,201.275810142087,-0.588206463844611));
#41829=CARTESIAN_POINT('Ctrl Pts',(-91.0456706828092,201.273145273482,-0.557908270323635));
#41830=CARTESIAN_POINT('Ctrl Pts',(-91.0604649316644,201.270494009489,-0.527007130455908));
#41831=CARTESIAN_POINT('Ctrl Pts',(-91.0736362944571,201.267861104034,-0.49557430572726));
#41832=CARTESIAN_POINT('Ctrl Pts',(-91.086871026376,201.265215531332,-0.463990253622713));
#41833=CARTESIAN_POINT('Ctrl Pts',(-91.0984676333492,201.262588423523,-0.431868576907652));
#41834=CARTESIAN_POINT('Ctrl Pts',(-91.1084023318156,201.259984250553,-0.399254245277848));
#41835=CARTESIAN_POINT('Ctrl Pts',(-91.1182075561407,201.257414016516,-0.367064960527801));
#41836=CARTESIAN_POINT('Ctrl Pts',(-91.1263942153929,201.25486605755,-0.33439498333361));
#41837=CARTESIAN_POINT('Ctrl Pts',(-91.1328915054557,201.252345341743,-0.301273018911887));
#41838=CARTESIAN_POINT('Ctrl Pts',(-91.1391614665201,201.249912821444,-0.269309935027549));
#41839=CARTESIAN_POINT('Ctrl Pts',(-91.1438583354677,201.247505619694,-0.236925260068846));
#41840=CARTESIAN_POINT('Ctrl Pts',(-91.1468706741692,201.245129671214,-0.204141861302194));
#41841=CARTESIAN_POINT('Ctrl Pts',(-91.1484855645237,201.243855944498,-0.186566947023301));
#41842=CARTESIAN_POINT('Ctrl Pts',(-91.1496154935987,201.242591229644,-0.168877449920701));
#41843=CARTESIAN_POINT('Ctrl Pts',(-91.1502370802216,201.241336703105,-0.151077537950465));
#41844=CARTESIAN_POINT('Ctrl Pts',(-90.1427941367701,200.343024747288,-2.14154398311627));
#41845=CARTESIAN_POINT('Ctrl Pts',(-90.1426327311421,200.333780352285,-1.87414322121124));
#41846=CARTESIAN_POINT('Ctrl Pts',(-90.1462692029545,200.54206178911,-1.33384399247207));
#41847=CARTESIAN_POINT('Ctrl Pts',(-90.1555698065197,201.074759646836,-1.10698692613554));
#41848=CARTESIAN_POINT('Ctrl Pts',(-90.1602405508403,201.342279433882,-1.10698805301173));
#41849=CARTESIAN_POINT('Origin',(-80.9397522001945,201.503259861911,-2.10698805300281));
#41850=CARTESIAN_POINT('',(-87.1789619708268,201.343360563834,-1.10840552590637));
#41851=CARTESIAN_POINT('Ctrl Pts',(-87.1789619708268,201.343360563834,-1.10840552590637));
#41852=CARTESIAN_POINT('Ctrl Pts',(-87.1784706101108,201.31497108464,-1.10985442240662));
#41853=CARTESIAN_POINT('Ctrl Pts',(-87.177992153429,201.286675481459,-1.11253154271397));
#41854=CARTESIAN_POINT('Ctrl Pts',(-87.1775256552204,201.258421017583,-1.11643599246101));
#41855=CARTESIAN_POINT('Ctrl Pts',(-87.1770631643923,201.230409269301,-1.12030690163745));
#41856=CARTESIAN_POINT('Ctrl Pts',(-87.1766124172415,201.202437278149,-1.12538434505189));
#41857=CARTESIAN_POINT('Ctrl Pts',(-87.1761731603953,201.174466007424,-1.13171647620421));
#41858=CARTESIAN_POINT('Ctrl Pts',(-87.1757413317956,201.146967757203,-1.13794152506131));
#41859=CARTESIAN_POINT('Ctrl Pts',(-87.1753205982163,201.119469548926,-1.14537936865365));
#41860=CARTESIAN_POINT('Ctrl Pts',(-87.1749115141323,201.091956038331,-1.15412043574472));
#41861=CARTESIAN_POINT('Ctrl Pts',(-87.1745175948677,201.065462458445,-1.16253746993138));
#41862=CARTESIAN_POINT('Ctrl Pts',(-87.1741344703587,201.038954163133,-1.17216314951734));
#41863=CARTESIAN_POINT('Ctrl Pts',(-87.1737634975022,201.012446161963,-1.18311664182974));
#41864=CARTESIAN_POINT('Ctrl Pts',(-87.1736035066348,201.001013956009,-1.18784059590046));
#41865=CARTESIAN_POINT('Ctrl Pts',(-87.1734457876959,200.989582221535,-1.19281199463229));
#41866=CARTESIAN_POINT('Ctrl Pts',(-87.173290507338,200.978154298903,-1.19804256542555));
#41867=CARTESIAN_POINT('Ctrl Pts',(-87.1730244299618,200.958572223551,-1.20700529948614));
#41868=CARTESIAN_POINT('Ctrl Pts',(-87.1727645611843,200.938935351651,-1.21676498837322));
#41869=CARTESIAN_POINT('Ctrl Pts',(-87.1725151720812,200.919515788251,-1.22725330733016));
#41870=CARTESIAN_POINT('Ctrl Pts',(-87.1722754971159,200.900852650498,-1.23733308808772));
#41871=CARTESIAN_POINT('Ctrl Pts',(-87.1720455060126,200.882390670466,-1.24808547055627));
#41872=CARTESIAN_POINT('Ctrl Pts',(-87.1718279095899,200.864343894308,-1.2593860117415));
#41873=CARTESIAN_POINT('Ctrl Pts',(-87.17160873652,200.846166355894,-1.27076843371464));
#41874=CARTESIAN_POINT('Ctrl Pts',(-87.1714021433096,200.828410517153,-1.28270662644399));
#41875=CARTESIAN_POINT('Ctrl Pts',(-87.1712099666503,200.811265855252,-1.2950293239051));
#41876=CARTESIAN_POINT('Ctrl Pts',(-87.1710137968558,200.793764953669,-1.30760806804996));
#41877=CARTESIAN_POINT('Ctrl Pts',(-87.1708326527435,200.776901326848,-1.32058703104492));
#41878=CARTESIAN_POINT('Ctrl Pts',(-87.1706674474344,200.76083911977,-1.33374418106));
#41879=CARTESIAN_POINT('Ctrl Pts',(-87.1704991180947,200.744473176522,-1.3471501326451));
#41880=CARTESIAN_POINT('Ctrl Pts',(-87.1703473347024,200.728939486206,-1.36074047953401));
#41881=CARTESIAN_POINT('Ctrl Pts',(-87.1702119734737,200.714367979611,-1.37424729569163));
#41882=CARTESIAN_POINT('Ctrl Pts',(-87.1700701910327,200.699105235665,-1.38839484283822));
#41883=CARTESIAN_POINT('Ctrl Pts',(-87.1699464217455,200.68489826428,-1.40245007081153));
#41884=CARTESIAN_POINT('Ctrl Pts',(-87.1698393687315,200.671845385454,-1.41607886593721));
#41885=CARTESIAN_POINT('Ctrl Pts',(-87.1698155379081,200.668939714339,-1.41911274044561));
#41886=CARTESIAN_POINT('Ctrl Pts',(-87.1697925313113,200.66609104022,-1.4221254090183));
#41887=CARTESIAN_POINT('Ctrl Pts',(-87.1697703279137,200.663300127645,-1.4251130762197));
#41888=CARTESIAN_POINT('Ctrl Pts',(-87.1696955127288,200.653896042555,-1.43518013343774));
#41889=CARTESIAN_POINT('Ctrl Pts',(-87.169629571746,200.645141436681,-1.44496328025808));
#41890=CARTESIAN_POINT('Ctrl Pts',(-87.1695698822552,200.636790441481,-1.4546508428432));
#41891=CARTESIAN_POINT('Ctrl Pts',(-87.169507062621,200.628001516362,-1.46484642553718));
#41892=CARTESIAN_POINT('Ctrl Pts',(-87.1694511639914,200.619659335688,-1.47493637656352));
#41893=CARTESIAN_POINT('Ctrl Pts',(-87.1694002838665,200.611520973092,-1.48518221711979));
#41894=CARTESIAN_POINT('Ctrl Pts',(-87.1693494037415,200.603382610497,-1.49542805767606));
#41895=CARTESIAN_POINT('Ctrl Pts',(-87.169303538969,200.595447761898,-1.50583004159745));
#41896=CARTESIAN_POINT('Ctrl Pts',(-87.1692619440813,200.587520007344,-1.51668628654407));
#41897=CARTESIAN_POINT('Ctrl Pts',(-87.1692294353996,200.58132403317,-1.52517103627635));
#41898=CARTESIAN_POINT('Ctrl Pts',(-87.1691995562167,200.575133218023,-1.53393399752808));
#41899=CARTESIAN_POINT('Ctrl Pts',(-87.1691724214915,200.568873640535,-1.54313057266669));
#41900=CARTESIAN_POINT('Ctrl Pts',(-87.1691239408827,200.557689885203,-1.55956175295535));
#41901=CARTESIAN_POINT('Ctrl Pts',(-87.1690845188592,200.546317448497,-1.57734981537766));
#41902=CARTESIAN_POINT('Ctrl Pts',(-87.1690586750748,200.535073336321,-1.59637286750059));
#41903=CARTESIAN_POINT('Ctrl Pts',(-87.1690339397329,200.524311485242,-1.61458001901486));
#41904=CARTESIAN_POINT('Ctrl Pts',(-87.1690216519883,200.513667762464,-1.63391837377319));
#41905=CARTESIAN_POINT('Ctrl Pts',(-87.169024957969,200.503394863568,-1.65424084959459));
#41906=CARTESIAN_POINT('Ctrl Pts',(-87.1690274288089,200.495717054584,-1.66942956010555));
#41907=CARTESIAN_POINT('Ctrl Pts',(-87.1690385939582,200.488245919183,-1.68516712439503));
#41908=CARTESIAN_POINT('Ctrl Pts',(-87.1690594118902,200.481074433733,-1.70137765942811));
#41909=CARTESIAN_POINT('Ctrl Pts',(-87.1690939441914,200.469178540556,-1.7282673177083));
#41910=CARTESIAN_POINT('Ctrl Pts',(-87.1691548811022,200.458113534915,-1.75642897136208));
#41911=CARTESIAN_POINT('Ctrl Pts',(-87.1692464602251,200.448108888295,-1.78587998146661));
#41912=CARTESIAN_POINT('Ctrl Pts',(-87.1693325016859,200.438709208729,-1.81355012998795));
#41913=CARTESIAN_POINT('Ctrl Pts',(-87.1694455949926,200.430245592942,-1.84235866200223));
#41914=CARTESIAN_POINT('Ctrl Pts',(-87.1695896827225,200.422945721974,-1.87229416617626));
#41915=CARTESIAN_POINT('Ctrl Pts',(-87.1697291081079,200.415882057888,-1.90126102691446));
#41916=CARTESIAN_POINT('Ctrl Pts',(-87.1698975558231,200.409907941489,-1.93128344717618));
#41917=CARTESIAN_POINT('Ctrl Pts',(-87.1700989818175,200.405266320495,-1.96232181292968));
#41918=CARTESIAN_POINT('Ctrl Pts',(-87.1702903538779,200.400856380377,-1.99181093634391));
#41919=CARTESIAN_POINT('Ctrl Pts',(-87.170511496509,200.397649259138,-2.02221731965784));
#41920=CARTESIAN_POINT('Ctrl Pts',(-87.1707661275456,200.395887331896,-2.05347643138305));
#41921=CARTESIAN_POINT('Ctrl Pts',(-87.1709996231915,200.394271651635,-2.08214091226805));
#41922=CARTESIAN_POINT('Ctrl Pts',(-87.1712612819346,200.393871413626,-2.11152240024706));
#41923=CARTESIAN_POINT('Ctrl Pts',(-87.1715542099094,200.394900950431,-2.1415439834205));
#41924=CARTESIAN_POINT('Origin',(-87.1797362912517,201.387940614059,-1.85708757127081));
#41925=CARTESIAN_POINT('Ctrl Pts',(-86.1895827024855,201.393836176727,-2.07178742921962));
#41926=CARTESIAN_POINT('Ctrl Pts',(-86.1894469459484,201.245902639626,-2.07697225359504));
#41927=CARTESIAN_POINT('Ctrl Pts',(-86.25613458631,200.950601799234,-2.08968907432877));
#41928=CARTESIAN_POINT('Ctrl Pts',(-86.5834573618897,200.53273853108,-2.11591904840812));
#41929=CARTESIAN_POINT('Ctrl Pts',(-86.9496805245023,200.398500081867,-2.13357438946782));
#41930=CARTESIAN_POINT('Ctrl Pts',(-87.1715542099095,200.394900950431,-2.14154398342139));
#41931=CARTESIAN_POINT('Ctrl Pts',(-86.1971977587183,201.378988391678,-1.78098017979723));
#41932=CARTESIAN_POINT('Ctrl Pts',(-86.1977134654211,201.188587098636,-1.78926232509918));
#41933=CARTESIAN_POINT('Ctrl Pts',(-86.3107305220824,200.8239387948,-1.85712417244717));
#41934=CARTESIAN_POINT('Ctrl Pts',(-86.6930385430665,200.470679586221,-2.01004788019102));
#41935=CARTESIAN_POINT('Ctrl Pts',(-86.9915297634233,200.39636504058,-2.09282479955066));
#41936=CARTESIAN_POINT('Ctrl Pts',(-87.1715542099095,200.394900950431,-2.14154398342139));
#41937=CARTESIAN_POINT('Ctrl Pts',(-86.4502648404006,201.35327462881,-1.28363401066352));
#41938=CARTESIAN_POINT('Ctrl Pts',(-86.4502646182221,201.126620498156,-1.295807591777));
#41939=CARTESIAN_POINT('Ctrl Pts',(-86.5718035547454,200.707386763305,-1.45189746722696));
#41940=CARTESIAN_POINT('Ctrl Pts',(-86.8873090231906,200.419325783956,-1.82010513054205));
#41941=CARTESIAN_POINT('Ctrl Pts',(-87.064765931535,200.392628718329,-2.02151301719564));
#41942=CARTESIAN_POINT('Ctrl Pts',(-87.1715542099095,200.394900950431,-2.14154398342139));
#41943=CARTESIAN_POINT('Ctrl Pts',(-86.9604980501583,201.343661581364,-1.10858477489148));
#41944=CARTESIAN_POINT('Ctrl Pts',(-86.9585653839102,201.164399006482,-1.11826431547796));
#41945=CARTESIAN_POINT('Ctrl Pts',(-86.9915664442959,200.820942308169,-1.23842292254362));
#41946=CARTESIAN_POINT('Ctrl Pts',(-87.0834208874995,200.464658571719,-1.62796846124762));
#41947=CARTESIAN_POINT('Ctrl Pts',(-87.1380020996468,200.388892396077,-1.95020123484065));
#41948=CARTESIAN_POINT('Ctrl Pts',(-87.1715542099095,200.394900950431,-2.14154398342139));
#41949=CARTESIAN_POINT('Ctrl Pts',(-87.1789619709912,201.343360573328,-1.10840552542184));
#41950=CARTESIAN_POINT('Ctrl Pts',(-87.1764036992786,201.195550626764,-1.11594920989869));
#41951=CARTESIAN_POINT('Ctrl Pts',(-87.171969145423,200.903878259074,-1.19791938680139));
#41952=CARTESIAN_POINT('Ctrl Pts',(-87.1680327164885,200.502914989497,-1.54670425287637));
#41953=CARTESIAN_POINT('Ctrl Pts',(-87.1693890288375,200.387291115112,-1.91963904240279));
#41954=CARTESIAN_POINT('Ctrl Pts',(-87.1715542099095,200.394900950431,-2.14154398342139));
#41955=CARTESIAN_POINT('Ctrl Pts',(-87.1789619704588,201.343360573343,-1.10840552542161));
#41956=CARTESIAN_POINT('Ctrl Pts',(-86.986003636906,201.34362645555,-1.1085638468304));
#41957=CARTESIAN_POINT('Ctrl Pts',(-86.7928744553348,201.34687412418,-1.16711275101934));
#41958=CARTESIAN_POINT('Ctrl Pts',(-86.6322854743333,201.352504654348,-1.27326387350111));
#41959=CARTESIAN_POINT('Ctrl Pts',(-86.6110600323448,201.353248855418,-1.28729412936427));
#41960=CARTESIAN_POINT('Ctrl Pts',(-86.5904030181636,201.354034687279,-1.30215590888417));
#41961=CARTESIAN_POINT('Ctrl Pts',(-86.5703899145609,201.354860772853,-1.31782424591198));
#41962=CARTESIAN_POINT('Ctrl Pts',(-86.5418166452616,201.356040198397,-1.34019437011938));
#41963=CARTESIAN_POINT('Ctrl Pts',(-86.5145559303062,201.357301676679,-1.36420858646773));
#41964=CARTESIAN_POINT('Ctrl Pts',(-86.4887113005849,201.358635700751,-1.38967398191238));
#41965=CARTESIAN_POINT('Ctrl Pts',(-86.3571115080738,201.36542849651,-1.51934272907043));
#41966=CARTESIAN_POINT('Ctrl Pts',(-86.2622035208784,201.374107057169,-1.68666819384384));
#41967=CARTESIAN_POINT('Ctrl Pts',(-86.2176845004142,201.383415083897,-1.86619835292127));
#41968=CARTESIAN_POINT('Ctrl Pts',(-86.201005526164,201.386902320061,-1.93345901744548));
#41969=CARTESIAN_POINT('Ctrl Pts',(-86.1913988288668,201.390477897898,-2.00243236082814));
#41970=CARTESIAN_POINT('Ctrl Pts',(-86.1895829157868,201.39407576705,-2.07177928357111));
#41971=CARTESIAN_POINT('Ctrl Pts',(-87.1715542099093,200.394900950431,-2.14154398342138));
#41972=CARTESIAN_POINT('Ctrl Pts',(-87.1395299838218,200.39542043249,-2.14039368892778));
#41973=CARTESIAN_POINT('Ctrl Pts',(-87.1083713015223,200.397525713734,-2.13921836072506));
#41974=CARTESIAN_POINT('Ctrl Pts',(-87.0781388843147,200.400942017506,-2.13802978471704));
#41975=CARTESIAN_POINT('Ctrl Pts',(-87.0470099777597,200.404459625779,-2.13680596357058));
#41976=CARTESIAN_POINT('Ctrl Pts',(-87.0168626579302,200.409367346164,-2.13556807573912));
#41977=CARTESIAN_POINT('Ctrl Pts',(-86.987727482465,200.415412977812,-2.1343260488506));
#41978=CARTESIAN_POINT('Ctrl Pts',(-86.9574258821996,200.421700645918,-2.13303429749871));
#41979=CARTESIAN_POINT('Ctrl Pts',(-86.9282186950572,200.429219285332,-2.13173805070828));
#41980=CARTESIAN_POINT('Ctrl Pts',(-86.9001085792079,200.437733772093,-2.13044565077814));
#41981=CARTESIAN_POINT('Ctrl Pts',(-86.8708372951554,200.446599973921,-2.12909986459684));
#41982=CARTESIAN_POINT('Ctrl Pts',(-86.8427551652249,200.456546130637,-2.12775822988689));
#41983=CARTESIAN_POINT('Ctrl Pts',(-86.8158379248682,200.467356400812,-2.12642746077079));
#41984=CARTESIAN_POINT('Ctrl Pts',(-86.7930006129188,200.476528125289,-2.12529840039781));
#41985=CARTESIAN_POINT('Ctrl Pts',(-86.7710011918859,200.486322848782,-2.12417710455242));
#41986=CARTESIAN_POINT('Ctrl Pts',(-86.7498138146685,200.496633658757,-2.12306641010291));
#41987=CARTESIAN_POINT('Ctrl Pts',(-86.7389997522784,200.501896308363,-2.12249951034226));
#41988=CARTESIAN_POINT('Ctrl Pts',(-86.7283908367708,200.507297310438,-2.12193500910316));
#41989=CARTESIAN_POINT('Ctrl Pts',(-86.7180175120826,200.5128054195,-2.12137507870819));
#41990=CARTESIAN_POINT('Ctrl Pts',(-86.6996180248237,200.522575323128,-2.12038191282571));
#41991=CARTESIAN_POINT('Ctrl Pts',(-86.6819689797826,200.532680846899,-2.11940350159453));
#41992=CARTESIAN_POINT('Ctrl Pts',(-86.6652522069724,200.54289563345,-2.11845421357882));
#41993=CARTESIAN_POINT('Ctrl Pts',(-86.647593465334,200.553686010197,-2.1174514343941));
#41994=CARTESIAN_POINT('Ctrl Pts',(-86.6309753691547,200.564597798742,-2.11648118326971));
#41995=CARTESIAN_POINT('Ctrl Pts',(-86.6155667661867,200.575324631183,-2.11556017667307));
#41996=CARTESIAN_POINT('Ctrl Pts',(-86.6054489623405,200.582368227981,-2.1149554129508));
#41997=CARTESIAN_POINT('Ctrl Pts',(-86.5958516504268,200.589331257879,-2.11437187519967));
#41998=CARTESIAN_POINT('Ctrl Pts',(-86.5868124808032,200.596120529787,-2.11381416359247));
#41999=CARTESIAN_POINT('Ctrl Pts',(-86.5774530035402,200.603150383048,-2.1132366891867));
#42000=CARTESIAN_POINT('Ctrl Pts',(-86.5687013314623,200.609980519598,-2.11268770748334));
#42001=CARTESIAN_POINT('Ctrl Pts',(-86.5602516559022,200.616795483336,-2.11214991662113));
#42002=CARTESIAN_POINT('Ctrl Pts',(-86.5594599665887,200.617434008913,-2.11209952849965));
#42003=CARTESIAN_POINT('Ctrl Pts',(-86.558670950008,200.618072431901,-2.11204923830631));
#42004=CARTESIAN_POINT('Ctrl Pts',(-86.5578843679783,200.618710922613,-2.11199903163057));
#42005=CARTESIAN_POINT('Ctrl Pts',(-86.5493152852409,200.6256666876,-2.11145207639619));
#42006=CARTESIAN_POINT('Ctrl Pts',(-86.5410324213019,200.632627154854,-2.11091505445287));
#42007=CARTESIAN_POINT('Ctrl Pts',(-86.5327437563675,200.639832048956,-2.110369210187));
#42008=CARTESIAN_POINT('Ctrl Pts',(-86.5245726803806,200.646934729262,-2.1098311096595));
#42009=CARTESIAN_POINT('Ctrl Pts',(-86.5163957202525,200.654275086445,-2.10928442196794));
#42010=CARTESIAN_POINT('Ctrl Pts',(-86.5079665137035,200.662119969918,-2.10871105003804));
#42011=CARTESIAN_POINT('Ctrl Pts',(-86.4999747314428,200.669557751899,-2.10816743260603));
#42012=CARTESIAN_POINT('Ctrl Pts',(-86.4917558959104,200.677449119313,-2.10759981555827));
#42013=CARTESIAN_POINT('Ctrl Pts',(-86.4831340388543,200.686053634619,-2.10699284393821));
#42014=CARTESIAN_POINT('Ctrl Pts',(-86.4807817940022,200.688401148235,-2.10682724784223));
#42015=CARTESIAN_POINT('Ctrl Pts',(-86.4783997725898,200.690801935107,-2.1066587235391));
#42016=CARTESIAN_POINT('Ctrl Pts',(-86.475984936566,200.693261712332,-2.10648696238726));
#42017=CARTESIAN_POINT('Ctrl Pts',(-86.4659301534059,200.703503619595,-2.10577179120375));
#42018=CARTESIAN_POINT('Ctrl Pts',(-86.4553101835871,200.714771465802,-2.1050009251821));
#42019=CARTESIAN_POINT('Ctrl Pts',(-86.4444867227466,200.726866340606,-2.10419404570768));
#42020=CARTESIAN_POINT('Ctrl Pts',(-86.4345601486986,200.737958972815,-2.10345402835383));
#42021=CARTESIAN_POINT('Ctrl Pts',(-86.4244627858003,200.749746996488,-2.10268374131439));
#42022=CARTESIAN_POINT('Ctrl Pts',(-86.414444240892,200.762039585794,-2.10189861798205));
#42023=CARTESIAN_POINT('Ctrl Pts',(-86.404578140998,200.774145127583,-2.10112544130851));
#42024=CARTESIAN_POINT('Ctrl Pts',(-86.3947889076237,200.786739826499,-2.10033789774361));
#42025=CARTESIAN_POINT('Ctrl Pts',(-86.3852789763514,200.799606220241,-2.09955066555733));
#42026=CARTESIAN_POINT('Ctrl Pts',(-86.3757819447028,200.812455161529,-2.098764501202));
#42027=CARTESIAN_POINT('Ctrl Pts',(-86.3665637505413,200.825574738262,-2.09797866894486));
#42028=CARTESIAN_POINT('Ctrl Pts',(-86.3577843457008,200.838716628367,-2.09720740151677));
#42029=CARTESIAN_POINT('Ctrl Pts',(-86.3550809790958,200.84276329753,-2.09696991177271));
#42030=CARTESIAN_POINT('Ctrl Pts',(-86.3524189033795,200.84681187573,-2.0967337989967));
#42031=CARTESIAN_POINT('Ctrl Pts',(-86.3498019450474,200.850854592711,-2.09649946670078));
#42032=CARTESIAN_POINT('Ctrl Pts',(-86.3374650327611,200.8699128422,-2.09539477315445));
#42033=CARTESIAN_POINT('Ctrl Pts',(-86.3261033832431,200.8888725623,-2.09432801206898));
#42034=CARTESIAN_POINT('Ctrl Pts',(-86.3155540292727,200.907817783632,-2.09329047462106));
#42035=CARTESIAN_POINT('Ctrl Pts',(-86.3050046753023,200.926763004964,-2.09225293717313));
#42036=CARTESIAN_POINT('Ctrl Pts',(-86.2952675119659,200.945694431159,-2.09124459497007));
#42037=CARTESIAN_POINT('Ctrl Pts',(-86.286223072731,200.964732256739,-2.09025700829953));
#42038=CARTESIAN_POINT('Ctrl Pts',(-86.2772075700765,200.983709173117,-2.08927258129211));
#42039=CARTESIAN_POINT('Ctrl Pts',(-86.2688801495465,201.002792348481,-2.08830875064656));
#42040=CARTESIAN_POINT('Ctrl Pts',(-86.2611523038812,201.022122649809,-2.08735744586874));
#42041=CARTESIAN_POINT('Ctrl Pts',(-86.2607003062996,201.02325326885,-2.0873018045584));
#42042=CARTESIAN_POINT('Ctrl Pts',(-86.2602503732475,201.024384739539,-2.08724620635361));
#42043=CARTESIAN_POINT('Ctrl Pts',(-86.2598024920152,201.025517092283,-2.08719064973836));
#42044=CARTESIAN_POINT('Ctrl Pts',(-86.246759267715,201.058493537312,-2.08557272663334));
#42045=CARTESIAN_POINT('Ctrl Pts',(-86.2354816441662,201.092165552803,-2.0839928171492));
#42046=CARTESIAN_POINT('Ctrl Pts',(-86.2260369246997,201.126219294752,-2.08246431038007));
#42047=CARTESIAN_POINT('Ctrl Pts',(-86.216642380179,201.160092126653,-2.08094392378269));
#42048=CARTESIAN_POINT('Ctrl Pts',(-86.2090614237287,201.194341763583,-2.07947442971828));
#42049=CARTESIAN_POINT('Ctrl Pts',(-86.2033094133568,201.228653437614,-2.07806741340262));
#42050=CARTESIAN_POINT('Ctrl Pts',(-86.1976500458089,201.262412482186,-2.07668305872287));
#42051=CARTESIAN_POINT('Ctrl Pts',(-86.1937611252001,201.29623082028,-2.07535921006815));
#42052=CARTESIAN_POINT('Ctrl Pts',(-86.1916076920068,201.329815053059,-2.07410492426281));
#42053=CARTESIAN_POINT('Ctrl Pts',(-86.190231658995,201.35127520939,-2.07330344192303));
#42054=CARTESIAN_POINT('Ctrl Pts',(-86.1895632510015,201.37263994626,-2.07253032183163));
#42055=CARTESIAN_POINT('Ctrl Pts',(-86.1895827024856,201.393836176727,-2.0717874292146));
#42056=CARTESIAN_POINT('Ctrl Pts',(-86.1895829157868,201.39407576705,-2.07177928357111));
#42057=CARTESIAN_POINT('Ctrl Pts',(-86.1895829157868,201.39407576705,-2.07177928357111));
#42058=CARTESIAN_POINT('Ctrl Pts',(-86.1895829157868,201.39407576705,-2.07177928357111));
#42059=CARTESIAN_POINT('Ctrl Pts',(-86.1895829157868,201.39407576705,-2.07177928357111));
#42060=CARTESIAN_POINT('Ctrl Pts',(-86.1972122166854,201.394315377013,-1.78042803674012));
#42061=CARTESIAN_POINT('Ctrl Pts',(-86.1972107216463,201.389181494614,-1.78048512997968));
#42062=CARTESIAN_POINT('Ctrl Pts',(-86.1972059822109,201.384110426955,-1.78066612171525));
#42063=CARTESIAN_POINT('Ctrl Pts',(-86.1971977583955,201.378988477014,-1.78098017655553));
#42064=CARTESIAN_POINT('Ctrl Pts',(-86.450585172992,201.394315377012,-1.2821658612293));
#42065=CARTESIAN_POINT('Ctrl Pts',(-86.4504830742468,201.380627085245,-1.28231183709101));
#42066=CARTESIAN_POINT('Ctrl Pts',(-86.4503771905537,201.366931538578,-1.28280238185448));
#42067=CARTESIAN_POINT('Ctrl Pts',(-86.450264836984,201.353274691933,-1.28363400428597));
#42068=CARTESIAN_POINT('Ctrl Pts',(-86.9612582836838,201.394315377012,-1.10710609658013));
#42069=CARTESIAN_POINT('Ctrl Pts',(-86.9610058142886,201.377407570426,-1.10717152735524));
#42070=CARTESIAN_POINT('Ctrl Pts',(-86.9607533981845,201.360541260832,-1.10766294059518));
#42071=CARTESIAN_POINT('Ctrl Pts',(-86.9604980499859,201.343661600342,-1.10858477392335));
#42072=CARTESIAN_POINT('Ctrl Pts',(-87.1798435685363,201.394315377012,-1.10710609658015));
#42073=CARTESIAN_POINT('Ctrl Pts',(-87.1795496819992,201.377323079862,-1.10710609658016));
#42074=CARTESIAN_POINT('Ctrl Pts',(-87.1792556888319,201.360330786488,-1.10753942718877));
#42075=CARTESIAN_POINT('Ctrl Pts',(-87.1789619709914,201.343360573342,-1.10840552542117));
#42076=CARTESIAN_POINT('Origin',(-90.,175.070258151344,-27.7603998277807));
#42077=CARTESIAN_POINT('',(-86.505521498156,200.771842151959,-27.7603998277807));
#42078=CARTESIAN_POINT('Origin',(-86.396477026907,201.878381141797,-27.7603998277806));
#42079=CARTESIAN_POINT('',(-86.5055214981559,174.368674150728,-27.7603998277807));
#42080=CARTESIAN_POINT('Ctrl Pts',(-85.5168996223434,173.973448438042,-27.7603998277807));
#42081=CARTESIAN_POINT('Ctrl Pts',(-85.5384949165709,173.993452580944,-27.7603998277807));
#42082=CARTESIAN_POINT('Ctrl Pts',(-85.8113464558109,174.231213271059,-27.7603998277807));
#42083=CARTESIAN_POINT('Ctrl Pts',(-86.1723979146788,174.36285799672,-27.7603998277807));
#42084=CARTESIAN_POINT('Ctrl Pts',(-86.5055214981559,174.368674150728,-27.7603998277807));
#42085=CARTESIAN_POINT('',(-93.8167232166069,174.496323699692,-27.7603998277807));
#42086=CARTESIAN_POINT('',(-90.011411863125,174.429885062564,-27.7603998277807));
#42087=CARTESIAN_POINT('',(-94.308,174.996544400642,-27.7603998277807));
#42088=CARTESIAN_POINT('Ctrl Pts',(-93.8167232166069,174.496323699692,-27.7603998277807));
#42089=CARTESIAN_POINT('Ctrl Pts',(-93.9276598300183,174.498260591766,-27.7603998277807));
#42090=CARTESIAN_POINT('Ctrl Pts',(-94.1853024396108,174.592205897595,-27.7603998277807));
#42091=CARTESIAN_POINT('Ctrl Pts',(-94.308,174.848518570107,-27.7603998277807));
#42092=CARTESIAN_POINT('Ctrl Pts',(-94.308,174.996544400642,-27.7603998277807));
#42093=CARTESIAN_POINT('',(-94.308,200.143971902045,-27.7603998277807));
#42094=CARTESIAN_POINT('',(-94.308,181.320258151344,-27.7603998277807));
#42095=CARTESIAN_POINT('',(-93.8167232166069,200.644192602996,-27.7603998277807));
#42096=CARTESIAN_POINT('Ctrl Pts',(-94.308,200.143971902045,-27.7603998277807));
#42097=CARTESIAN_POINT('Ctrl Pts',(-94.308,200.291997732581,-27.7603998277807));
#42098=CARTESIAN_POINT('Ctrl Pts',(-94.1852996724331,200.548307148665,-27.7603998277807));
#42099=CARTESIAN_POINT('Ctrl Pts',(-93.9276598300183,200.642255710921,-27.7603998277807));
#42100=CARTESIAN_POINT('Ctrl Pts',(-93.8167232166069,200.644192602996,-27.7603998277807));
#42101=CARTESIAN_POINT('',(-90.2177039769514,200.707029493612,-27.7603998277807));
#42102=CARTESIAN_POINT('Origin',(-86.9625688707743,201.696118205223,-10.7541866184679));
#42103=CARTESIAN_POINT('Ctrl Pts',(-85.5296529400224,202.273899050654,-27.2734883019346));
#42104=CARTESIAN_POINT('Ctrl Pts',(-85.5298131831374,202.014484799184,-27.2673688642597));
#42105=CARTESIAN_POINT('Ctrl Pts',(-85.7419755807171,201.497624257616,-27.2606085418602));
#42106=CARTESIAN_POINT('Ctrl Pts',(-86.2549332342024,201.276280299676,-27.2514051539423));
#42107=CARTESIAN_POINT('Ctrl Pts',(-86.5142447147629,201.271469426514,-27.2431808843601));
#42108=CARTESIAN_POINT('Ctrl Pts',(-86.506272326756,200.771633552928,-27.7603997872149));
#42109=CARTESIAN_POINT('Ctrl Pts',(-86.1728516501078,200.777281675428,-27.7603998128467));
#42110=CARTESIAN_POINT('Ctrl Pts',(-85.3982276476059,201.05953269011,-27.7603998115202));
#42111=CARTESIAN_POINT('Ctrl Pts',(-85.0293962872374,201.829997398956,-27.7603997508487));
#42112=CARTESIAN_POINT('Ctrl Pts',(-85.0296362162513,202.274653596836,-27.7603997904968));
#42113=CARTESIAN_POINT('Ctrl Pts',(-86.5085412755985,200.905451415772,-27.7604552465701));
#42114=CARTESIAN_POINT('Ctrl Pts',(-86.2049145367692,200.910093934372,-27.7604375087734));
#42115=CARTESIAN_POINT('Ctrl Pts',(-85.4983445485618,201.165409108994,-27.7604376885571));
#42116=CARTESIAN_POINT('Ctrl Pts',(-85.159065730333,201.868134535042,-27.7604783060636));
#42117=CARTESIAN_POINT('Ctrl Pts',(-85.1584160503484,202.274588770298,-27.7604508442313));
#42118=CARTESIAN_POINT('Ctrl Pts',(-86.5130582922884,201.171820038175,-27.6467994436628));
#42119=CARTESIAN_POINT('Ctrl Pts',(-86.2684712805174,201.17450961574,-27.647691769125));
#42120=CARTESIAN_POINT('Ctrl Pts',(-85.6972310734194,201.376186713105,-27.6506740376639));
#42121=CARTESIAN_POINT('Ctrl Pts',(-85.4173103415045,201.943814017456,-27.654176763791));
#42122=CARTESIAN_POINT('Ctrl Pts',(-85.4149532541447,202.27446012789,-27.6556573183293));
#42123=CARTESIAN_POINT('Ctrl Pts',(-86.5148269849568,201.276173401875,-27.3765945556917));
#42124=CARTESIAN_POINT('Ctrl Pts',(-86.2937891565415,201.279189706238,-27.3791006947298));
#42125=CARTESIAN_POINT('Ctrl Pts',(-85.7781314953533,201.46400634562,-27.3875373324114));
#42126=CARTESIAN_POINT('Ctrl Pts',(-85.5277031413845,201.977146447842,-27.3976423130841));
#42127=CARTESIAN_POINT('Ctrl Pts',(-85.5263931192978,202.274403471112,-27.4019146082377));
#42128=CARTESIAN_POINT('Ctrl Pts',(-86.5147474176641,201.271446475334,-27.2427709594781));
#42129=CARTESIAN_POINT('Ctrl Pts',(-86.2924143687289,201.275317197141,-27.2457423615111));
#42130=CARTESIAN_POINT('Ctrl Pts',(-85.7757993430714,201.463819488138,-27.2557736293012));
#42131=CARTESIAN_POINT('Ctrl Pts',(-85.5296349482972,201.977823872234,-27.2679429534366));
#42132=CARTESIAN_POINT('Ctrl Pts',(-85.5296628557132,202.274402320744,-27.2731089899377));
#42133=CARTESIAN_POINT('Origin',(-86.505521498156,200.77184215196,-27.2603998277807));
#42134=CARTESIAN_POINT('Origin',(-90.2177039769514,200.707029493612,-27.2603998277807));
#42135=CARTESIAN_POINT('Origin',(-93.8167232166069,200.644192602996,-27.2603998277807));
#42136=CARTESIAN_POINT('Ctrl Pts',(-94.308,200.143971902045,-27.7603998277807));
#42137=CARTESIAN_POINT('Ctrl Pts',(-94.308,200.291997732581,-27.7603998277807));
#42138=CARTESIAN_POINT('Ctrl Pts',(-94.1852996724331,200.548307148665,-27.7603998277807));
#42139=CARTESIAN_POINT('Ctrl Pts',(-93.9276598300183,200.642255710921,-27.7603998277807));
#42140=CARTESIAN_POINT('Ctrl Pts',(-93.8167232166069,200.644192602996,-27.7603998277807));
#42141=CARTESIAN_POINT('Ctrl Pts',(-94.4388996938996,200.143971902045,-27.7603998277807));
#42142=CARTESIAN_POINT('Ctrl Pts',(-94.4397572745839,200.330776202926,-27.7604275154053));
#42143=CARTESIAN_POINT('Ctrl Pts',(-94.286323664263,200.655692460679,-27.7604119127214));
#42144=CARTESIAN_POINT('Ctrl Pts',(-93.9597525874725,200.775474620981,-27.7603994404117));
#42145=CARTESIAN_POINT('Ctrl Pts',(-93.8190584126119,200.777942304291,-27.7603998277807));
#42146=CARTESIAN_POINT('Ctrl Pts',(-94.6994725325033,200.143971902045,-27.651872360284));
#42147=CARTESIAN_POINT('Ctrl Pts',(-94.7019681258302,200.407653076176,-27.6503820566852));
#42148=CARTESIAN_POINT('Ctrl Pts',(-94.4868827398151,200.869261915774,-27.6477799593943));
#42149=CARTESIAN_POINT('Ctrl Pts',(-94.0233429217604,201.040549492102,-27.6468121165703));
#42150=CARTESIAN_POINT('Ctrl Pts',(-93.8237048148376,201.044067678123,-27.6467920867729));
#42151=CARTESIAN_POINT('Ctrl Pts',(-94.808,200.143971902045,-27.3912995216802));
#42152=CARTESIAN_POINT('Ctrl Pts',(-94.8093641324522,200.440158949532,-27.3870509367452));
#42153=CARTESIAN_POINT('Ctrl Pts',(-94.5663882812555,200.954841324256,-27.3796562877318));
#42154=CARTESIAN_POINT('Ctrl Pts',(-94.0486793667215,201.144513467023,-27.3769278458441));
#42155=CARTESIAN_POINT('Ctrl Pts',(-93.8255268524296,201.148425934629,-27.3768716226628));
#42156=CARTESIAN_POINT('Ctrl Pts',(-94.808,200.143971902045,-27.2603998277807));
#42157=CARTESIAN_POINT('Ctrl Pts',(-94.808,200.43984795576,-27.2553043801194));
#42158=CARTESIAN_POINT('Ctrl Pts',(-94.5625993448662,200.952162720597,-27.2464815198792));
#42159=CARTESIAN_POINT('Ctrl Pts',(-94.0473196600366,201.139948391193,-27.2432475574005));
#42160=CARTESIAN_POINT('Ctrl Pts',(-93.8254464332138,201.143819877551,-27.24318088436));
#42161=CARTESIAN_POINT('Origin',(-94.308,200.143971902045,-27.2603998277807));
#42162=CARTESIAN_POINT('Origin',(-94.308,181.320258151344,-27.2603998277807));
#42163=CARTESIAN_POINT('Origin',(-94.308,174.996544400642,-27.2603998277807));
#42164=CARTESIAN_POINT('Ctrl Pts',(-93.8167232166069,174.496323699692,-27.7603998277807));
#42165=CARTESIAN_POINT('Ctrl Pts',(-93.9276598300183,174.498260591766,-27.7603998277807));
#42166=CARTESIAN_POINT('Ctrl Pts',(-94.1853024396108,174.592205897595,-27.7603998277807));
#42167=CARTESIAN_POINT('Ctrl Pts',(-94.308,174.848518570107,-27.7603998277807));
#42168=CARTESIAN_POINT('Ctrl Pts',(-94.308,174.996544400642,-27.7603998277807));
#42169=CARTESIAN_POINT('Ctrl Pts',(-93.8190584126119,174.362573998396,-27.7603998277807));
#42170=CARTESIAN_POINT('Ctrl Pts',(-93.9597525874725,174.365041681707,-27.7603994404117));
#42171=CARTESIAN_POINT('Ctrl Pts',(-94.2863263009129,174.484820179942,-27.7604117232232));
#42172=CARTESIAN_POINT('Ctrl Pts',(-94.4397572745839,174.809740099761,-27.7604275154053));
#42173=CARTESIAN_POINT('Ctrl Pts',(-94.4388996938996,174.996544400642,-27.7603998277807));
#42174=CARTESIAN_POINT('Ctrl Pts',(-93.823704857903,174.096446157967,-27.6467944702031));
#42175=CARTESIAN_POINT('Ctrl Pts',(-94.0233429648259,174.099964343987,-27.6468145000004));
#42176=CARTESIAN_POINT('Ctrl Pts',(-94.4868904375692,174.271246148074,-27.6477823090525));
#42177=CARTESIAN_POINT('Ctrl Pts',(-94.7019703603993,174.732863226512,-27.6503842912542));
#42178=CARTESIAN_POINT('Ctrl Pts',(-94.6994747670724,174.996544400642,-27.651874594853));
#42179=CARTESIAN_POINT('Ctrl Pts',(-93.8255268524296,173.992090368058,-27.3768716226629));
#42180=CARTESIAN_POINT('Ctrl Pts',(-94.0486793667215,173.996002835664,-27.3769278458441));
#42181=CARTESIAN_POINT('Ctrl Pts',(-94.5663898343244,174.185670507526,-27.3796562086474));
#42182=CARTESIAN_POINT('Ctrl Pts',(-94.8093641324522,174.700357353155,-27.3870509367452));
#42183=CARTESIAN_POINT('Ctrl Pts',(-94.808,174.996544400642,-27.3912995216802));
#42184=CARTESIAN_POINT('Ctrl Pts',(-93.8254464332138,173.996696425136,-27.2431808843601));
#42185=CARTESIAN_POINT('Ctrl Pts',(-94.0473196600366,174.000567911494,-27.2432475574005));
#42186=CARTESIAN_POINT('Ctrl Pts',(-94.5626048792216,174.188347073097,-27.2464814077842));
#42187=CARTESIAN_POINT('Ctrl Pts',(-94.808,174.700668346928,-27.2553043801194));
#42188=CARTESIAN_POINT('Ctrl Pts',(-94.808,174.996544400642,-27.2603998277807));
#42189=CARTESIAN_POINT('Origin',(-93.8167232166069,174.496323699692,-27.2603998277807));
#42190=CARTESIAN_POINT('Ctrl Pts',(-85.0298244800106,172.865862763201,-27.7603998277807));
#42191=CARTESIAN_POINT('Ctrl Pts',(-85.0295858455618,173.310463119355,-27.7603998277807));
#42192=CARTESIAN_POINT('Ctrl Pts',(-85.3983648693353,174.08083958619,-27.7603998277807));
#42193=CARTESIAN_POINT('Ctrl Pts',(-86.1728985535967,174.363040470653,-27.7603998277807));
#42194=CARTESIAN_POINT('Ctrl Pts',(-86.506275681144,174.368687121615,-27.7603998277807));
#42195=CARTESIAN_POINT('Ctrl Pts',(-85.1585410205143,172.86592756085,-27.7603997824734));
#42196=CARTESIAN_POINT('Ctrl Pts',(-85.1591915272945,173.272344871744,-27.7604265095086));
#42197=CARTESIAN_POINT('Ctrl Pts',(-85.4984321975251,173.975014786508,-27.7603842896701));
#42198=CARTESIAN_POINT('Ctrl Pts',(-86.2049455264604,174.2302935623,-27.7603825724241));
#42199=CARTESIAN_POINT('Ctrl Pts',(-86.5085435100809,174.234935128588,-27.7603998668745));
#42200=CARTESIAN_POINT('Ctrl Pts',(-85.4149826784808,172.866056160772,-27.6555978401408));
#42201=CARTESIAN_POINT('Ctrl Pts',(-85.4173395059401,173.196694141985,-27.654116605414));
#42202=CARTESIAN_POINT('Ctrl Pts',(-85.6972470474108,173.764314038206,-27.6506124310774));
#42203=CARTESIAN_POINT('Ctrl Pts',(-86.2684775173002,173.965978473074,-27.6476289587453));
#42204=CARTESIAN_POINT('Ctrl Pts',(-86.5130587979814,173.968668129547,-27.6467362400692));
#42205=CARTESIAN_POINT('Ctrl Pts',(-85.5263931224503,172.86611280656,-27.4019145936071));
#42206=CARTESIAN_POINT('Ctrl Pts',(-85.5277031432696,173.163369830887,-27.3976422983168));
#42207=CARTESIAN_POINT('Ctrl Pts',(-85.7781211334363,173.676518993117,-27.387537258016));
#42208=CARTESIAN_POINT('Ctrl Pts',(-86.2937891809906,173.861326594042,-27.3791006784804));
#42209=CARTESIAN_POINT('Ctrl Pts',(-86.5148270097941,173.864342898681,-27.3765945393133));
#42210=CARTESIAN_POINT('Ctrl Pts',(-85.5296628562043,172.866113956982,-27.2731089711247));
#42211=CARTESIAN_POINT('Ctrl Pts',(-85.529634944624,173.16269240924,-27.2679429344748));
#42212=CARTESIAN_POINT('Ctrl Pts',(-85.7757932638951,173.676703980333,-27.2557735643249));
#42213=CARTESIAN_POINT('Ctrl Pts',(-86.292414389017,173.865199107536,-27.2457423412909));
#42214=CARTESIAN_POINT('Ctrl Pts',(-86.5147474425974,173.869069828496,-27.2427709391474));
#42215=CARTESIAN_POINT('Origin',(-86.5055214981559,174.368674150728,-27.2603998277807));
#42216=CARTESIAN_POINT('Origin',(-90.011411863125,174.429885062564,-27.2603998277807));
#42217=CARTESIAN_POINT('Origin',(-90.1602405269766,240.,-0.116388052983605));
#42218=CARTESIAN_POINT('Origin',(-90.1624513564977,187.570258151344,-1.06039982778067));
#42219=CARTESIAN_POINT('',(-90.1624511849941,178.0026496911,-1.06039982778067));
#42220=CARTESIAN_POINT('Origin',(-87.5169027132362,177.070265168024,-27.760400065912));
#42221=CARTESIAN_POINT('',(-88.5278509321158,177.081819077195,-27.4294385549145));
#42222=CARTESIAN_POINT('Origin',(-88.5278509500303,178.081206404908,-27.4643379300456));
#42223=CARTESIAN_POINT('Origin',(-90.0870647976341,250.16891026106,7.64688220868353));
#42224=CARTESIAN_POINT('Ctrl Pts',(-94.308,198.815624137772,7.64688213156319));
#42225=CARTESIAN_POINT('Ctrl Pts',(-94.308,198.808431125952,7.64688213156319));
#42226=CARTESIAN_POINT('Ctrl Pts',(-94.3079980743237,198.801233746866,7.64688213156319));
#42227=CARTESIAN_POINT('Ctrl Pts',(-94.3077992560864,198.786224394121,7.64688213156319));
#42228=CARTESIAN_POINT('Ctrl Pts',(-94.3075894611814,198.778403768023,7.64688213156319));
#42229=CARTESIAN_POINT('Ctrl Pts',(-94.3067450474569,198.761810341351,7.64688213156319));
#42230=CARTESIAN_POINT('Ctrl Pts',(-94.3060713761594,198.753019234536,7.64688213156319));
#42231=CARTESIAN_POINT('Ctrl Pts',(-94.3038917667307,198.733449595586,7.64688213156319));
#42232=CARTESIAN_POINT('Ctrl Pts',(-94.3022428119566,198.722636005642,7.64688213156319));
#42233=CARTESIAN_POINT('Ctrl Pts',(-94.2978365032013,198.701019485875,7.64688213156319));
#42234=CARTESIAN_POINT('Ctrl Pts',(-94.2950818151915,198.690221102514,7.64688213156319));
#42235=CARTESIAN_POINT('Ctrl Pts',(-94.2888309635052,198.670430180383,7.64688213156319));
#42236=CARTESIAN_POINT('Ctrl Pts',(-94.285504073794,198.661406895034,7.64688213156319));
#42237=CARTESIAN_POINT('Ctrl Pts',(-94.2779306142524,198.643709866909,7.64688213156319));
#42238=CARTESIAN_POINT('Ctrl Pts',(-94.2736923669316,198.63502749741,7.64688213156319));
#42239=CARTESIAN_POINT('Ctrl Pts',(-94.2640569847827,198.617582671382,7.64688213156319));
#42240=CARTESIAN_POINT('Ctrl Pts',(-94.2586237071316,198.608829325176,7.64688213156319));
#42241=CARTESIAN_POINT('Ctrl Pts',(-94.2453392167694,198.5896244025,7.64688213156319));
#42242=CARTESIAN_POINT('Ctrl Pts',(-94.2372208890577,198.579264737741,7.64688213156319));
#42243=CARTESIAN_POINT('Ctrl Pts',(-94.2185693401566,198.558102326851,7.64688213156319));
#42244=CARTESIAN_POINT('Ctrl Pts',(-94.207866224555,198.547410687078,7.64688213156319));
#42245=CARTESIAN_POINT('Ctrl Pts',(-94.1965126031355,198.537424108246,7.64688213156319));
#42246=CARTESIAN_POINT('Origin',(-93.8950711760378,190.573456657062,7.64688213156319));
#42247=CARTESIAN_POINT('Origin',(-93.8950711760378,184.567063755345,7.64688213156319));
#42248=CARTESIAN_POINT('Ctrl Pts',(-93.8950711760378,176.698885481024,7.64688213156319));
#42249=CARTESIAN_POINT('Ctrl Pts',(-93.9014675571382,176.698885481024,7.64688213156319));
#42250=CARTESIAN_POINT('Ctrl Pts',(-93.9078686098045,176.698884290737,7.64688213156319));
#42251=CARTESIAN_POINT('Ctrl Pts',(-93.9212329515631,176.698760542045,7.64688213156319));
#42252=CARTESIAN_POINT('Ctrl Pts',(-93.9282069172446,176.698630949406,7.64688213156319));
#42253=CARTESIAN_POINT('Ctrl Pts',(-93.9430261137935,176.698114307577,7.64688213156319));
#42254=CARTESIAN_POINT('Ctrl Pts',(-93.9508955515216,176.697707208923,7.64688213156319));
#42255=CARTESIAN_POINT('Ctrl Pts',(-93.968089751201,176.696433847225,7.64688213156319));
#42256=CARTESIAN_POINT('Ctrl Pts',(-93.9774627074375,176.695511121048,7.64688213156319));
#42257=CARTESIAN_POINT('Ctrl Pts',(-94.0006588796807,176.692539635903,7.64688213156319));
#42258=CARTESIAN_POINT('Ctrl Pts',(-94.0146208753617,176.690173608092,7.64688213156319));
#42259=CARTESIAN_POINT('Ctrl Pts',(-94.0377695935856,176.685051667614,7.64688213156319));
#42260=CARTESIAN_POINT('Ctrl Pts',(-94.0469800535657,176.682696090703,7.64688213156319));
#42261=CARTESIAN_POINT('Ctrl Pts',(-94.0644319132704,176.677542673106,7.64688213156319));
#42262=CARTESIAN_POINT('Ctrl Pts',(-94.0726874365704,176.674800741705,7.64688213156319));
#42263=CARTESIAN_POINT('Ctrl Pts',(-94.0894186194662,176.668563865737,7.64688213156319));
#42264=CARTESIAN_POINT('Ctrl Pts',(-94.0978934641354,176.665035882153,7.64688213156319));
#42265=CARTESIAN_POINT('Ctrl Pts',(-94.115619747772,176.656846194818,7.64688213156319));
#42266=CARTESIAN_POINT('Ctrl Pts',(-94.1248532455596,176.652102468984,7.64688213156319));
#42267=CARTESIAN_POINT('Ctrl Pts',(-94.1446576092238,176.640872007924,7.64688213156319));
#42268=CARTESIAN_POINT('Ctrl Pts',(-94.1551753982853,176.634226121707,7.64688213156319));
#42269=CARTESIAN_POINT('Ctrl Pts',(-94.1762278692273,176.619479336804,7.64688213156319));
#42270=CARTESIAN_POINT('Ctrl Pts',(-94.1867152597127,176.611314932386,7.64688213156319));
#42271=CARTESIAN_POINT('Ctrl Pts',(-94.1966491362833,176.602706256485,7.64688213156319));
#42272=CARTESIAN_POINT('Origin',(95.6215940800794,152.5,-9.92650009143472));
#42273=CARTESIAN_POINT('',(89.3545915894617,152.5,7.64700022691233));
#42274=CARTESIAN_POINT('Origin',(88.3305727369513,156.,-1.10698805298357));
#42275=CARTESIAN_POINT('',(89.3545915894617,156.,7.64700022691233));
#42276=CARTESIAN_POINT('Origin',(95.6215940800794,156.,-9.92650009143472));
#42277=CARTESIAN_POINT('Origin',(95.6215940800794,94.,-9.92650009143472));
#42278=CARTESIAN_POINT('',(89.3545915894617,94.,7.64700022691233));
#42279=CARTESIAN_POINT('Origin',(88.3305727369513,94.,-1.10698805298357));
#42280=CARTESIAN_POINT('',(89.3545915894617,97.5,7.64700022691233));
#42281=CARTESIAN_POINT('Origin',(95.6215940800794,97.5,-9.92650009143472));
#42282=CARTESIAN_POINT('Origin',(87.1798435685379,250.16891026106,-2.09758805298537));
#42283=CARTESIAN_POINT('',(87.1798435682707,76.2254051165784,-1.1069880496496));
#42284=CARTESIAN_POINT('Ctrl Pts',(87.1798435685375,76.2254051159515,-1.10698805298537));
#42285=CARTESIAN_POINT('Ctrl Pts',(86.9248263843949,76.2254051159518,-1.10698805298546));
#42286=CARTESIAN_POINT('Ctrl Pts',(86.416678677861,76.2254051159523,-1.31418221354785));
#42287=CARTESIAN_POINT('Ctrl Pts',(86.1962568614881,76.2254051159528,-1.81673343948771));
#42288=CARTESIAN_POINT('Ctrl Pts',(86.1895828624715,76.225405115953,-2.07166327678644));
#42289=CARTESIAN_POINT('',(87.1798435685123,89.3105881448827,-1.10698805300457));
#42290=CARTESIAN_POINT('Ctrl Pts',(86.1895830224174,89.3105881631925,-2.0716571679812));
#42291=CARTESIAN_POINT('Ctrl Pts',(86.1962585674062,89.3105881611876,-1.81672838999259));
#42292=CARTESIAN_POINT('Ctrl Pts',(86.4166816929025,89.3105881571778,-1.31418047416178));
#42293=CARTESIAN_POINT('Ctrl Pts',(86.9248274028781,89.3105881531679,-1.10698805298546));
#42294=CARTESIAN_POINT('Ctrl Pts',(87.1798435685375,89.310588151163,-1.10698805298537));
#42295=CARTESIAN_POINT('',(87.1798435685379,250.16891026106,-1.10698805298536));
#42296=CARTESIAN_POINT('Origin',(75.,380.329150788037,-1.10698805293872));
#42297=CARTESIAN_POINT('',(90.1602405265276,76.1733690296652,-1.10698805301609));
#42298=CARTESIAN_POINT('',(80.9397522712014,76.3343536678146,-1.10698805304765));
#42299=CARTESIAN_POINT('',(87.1801717080467,89.3363282978914,-1.10698805304297));
#42300=CARTESIAN_POINT('Origin',(87.9457922998057,89.3131346544855,-1.10698805307793));
#42301=CARTESIAN_POINT('',(90.1602405265364,89.3363282966893,-1.10698805301372));
#42302=CARTESIAN_POINT('',(-15.5,89.3363282972182,-1.10698805304299));
#42303=CARTESIAN_POINT('',(90.1602405269766,250.168910261061,-1.10698805298536));
#42304=CARTESIAN_POINT('Origin',(90.1602405269766,250.16891026106,-0.11638805298538));
#42305=CARTESIAN_POINT('',(91.1502366058109,76.0724264420624,-0.150959477855843));
#42306=CARTESIAN_POINT('Ctrl Pts',(91.1502370802201,76.0724264420732,-0.150959494464199));
#42307=CARTESIAN_POINT('Ctrl Pts',(91.1481993359125,76.0765391501213,-0.20931285650047));
#42308=CARTESIAN_POINT('Ctrl Pts',(91.1408080667718,76.0808307643658,-0.267607114893945));
#42309=CARTESIAN_POINT('Ctrl Pts',(91.1283631033823,76.0852259489038,-0.324866825367196));
#42310=CARTESIAN_POINT('Ctrl Pts',(91.1157841193794,76.0896684654676,-0.382743169355379));
#42311=CARTESIAN_POINT('Ctrl Pts',(91.0980424559369,76.094216672325,-0.439561026183789));
#42312=CARTESIAN_POINT('Ctrl Pts',(91.0755011690107,76.0987912595891,-0.494317569265371));
#42313=CARTESIAN_POINT('Ctrl Pts',(91.0537833894842,76.1031987221245,-0.547073675612541));
#42314=CARTESIAN_POINT('Ctrl Pts',(91.0276110298545,76.1076305631648,-0.597915124694038));
#42315=CARTESIAN_POINT('Ctrl Pts',(90.9973486334834,76.1120161691508,-0.645969125254797));
#42316=CARTESIAN_POINT('Ctrl Pts',(90.9745389002039,76.1153217402492,-0.682188958025572));
#42317=CARTESIAN_POINT('Ctrl Pts',(90.9494064166416,76.1186010414402,-0.716825575732119));
#42318=CARTESIAN_POINT('Ctrl Pts',(90.9221194097089,76.121824505553,-0.749520842401757));
#42319=CARTESIAN_POINT('Ctrl Pts',(90.8989298042869,76.1245639361199,-0.777306606340921));
#42320=CARTESIAN_POINT('Ctrl Pts',(90.8741845861923,76.1272630501295,-0.803690645396689));
#42321=CARTESIAN_POINT('Ctrl Pts',(90.8481062329965,76.1299083446503,-0.828580531961576));
#42322=CARTESIAN_POINT('Ctrl Pts',(90.818616702087,76.1328996567914,-0.856726138920814));
#42323=CARTESIAN_POINT('Ctrl Pts',(90.7874675478256,76.1358131909068,-0.882925231124945));
#42324=CARTESIAN_POINT('Ctrl Pts',(90.7548815366027,76.1386384795804,-0.907136800403571));
#42325=CARTESIAN_POINT('Ctrl Pts',(90.7217806121731,76.1415084125169,-0.931730952769555));
#42326=CARTESIAN_POINT('Ctrl Pts',(90.6871961684225,76.1442873599021,-0.954274842356712));
#42327=CARTESIAN_POINT('Ctrl Pts',(90.6513251428014,76.1469629069909,-0.974686078443314));
#42328=CARTESIAN_POINT('Ctrl Pts',(90.614774050309,76.149689178889,-0.995484284381629));
#42329=CARTESIAN_POINT('Ctrl Pts',(90.5768861490994,76.1523081759895,-1.01406891190181));
#42330=CARTESIAN_POINT('Ctrl Pts',(90.5378464273906,76.1548040993611,-1.03030243685016));
#42331=CARTESIAN_POINT('Ctrl Pts',(90.5012428204536,76.157144274804,-1.04552297481513));
#42332=CARTESIAN_POINT('Ctrl Pts',(90.4636257149544,76.1593762883517,-1.05867665023111));
#42333=CARTESIAN_POINT('Ctrl Pts',(90.4251414424804,76.1614840436688,-1.06960257554062));
#42334=CARTESIAN_POINT('Ctrl Pts',(90.3878896837414,76.1635242951146,-1.0801785825031));
#42335=CARTESIAN_POINT('Ctrl Pts',(90.3498247051919,76.1654481581987,-1.08866744101212));
#42336=CARTESIAN_POINT('Ctrl Pts',(90.3110848495268,76.1672375450066,-1.0948756769943));
#42337=CARTESIAN_POINT('Ctrl Pts',(90.2742133947521,76.1689406307209,-1.10078449333647));
#42338=CARTESIAN_POINT('Ctrl Pts',(90.2367300721191,76.1705219191852,-1.10462739981289));
#42339=CARTESIAN_POINT('Ctrl Pts',(90.198767951604,76.1719622057177,-1.10619243800684));
#42340=CARTESIAN_POINT('Ctrl Pts',(90.1859777988135,76.1724474653545,-1.10671972882601));
#42341=CARTESIAN_POINT('Ctrl Pts',(90.1731334494412,76.1729166864388,-1.10698805298357));
#42342=CARTESIAN_POINT('Ctrl Pts',(90.1602405269768,76.1733690291172,-1.10698805298357));
#42343=CARTESIAN_POINT('',(91.0730755877136,89.2884317821323,-0.501122373014349));
#42344=CARTESIAN_POINT('Ctrl Pts',(90.1602405269769,89.3363282972175,-1.10698805298357));
#42345=CARTESIAN_POINT('Ctrl Pts',(90.1989541393796,89.3363282972175,-1.10698805298356));
#42346=CARTESIAN_POINT('Ctrl Pts',(90.2383629391919,89.3361453841394,-1.10467430007852));
#42347=CARTESIAN_POINT('Ctrl Pts',(90.2781725776742,89.3357653609235,-1.09986720922826));
#42348=CARTESIAN_POINT('Ctrl Pts',(90.31572638246,89.3354068719191,-1.09533251466029));
#42349=CARTESIAN_POINT('Ctrl Pts',(90.3536366650138,89.3348729771058,-1.08857903031304));
#42350=CARTESIAN_POINT('Ctrl Pts',(90.3916062132256,89.3341521434027,-1.07946086902646));
#42351=CARTESIAN_POINT('Ctrl Pts',(90.4290376782724,89.3334415249509,-1.07047192521325));
#42352=CARTESIAN_POINT('Ctrl Pts',(90.4665268740089,89.3325492247092,-1.0591848039612));
#42353=CARTESIAN_POINT('Ctrl Pts',(90.5037389739532,89.3314646196083,-1.04546512926496));
#42354=CARTESIAN_POINT('Ctrl Pts',(90.5402492756678,89.3304004695191,-1.03200419953147));
#42355=CARTESIAN_POINT('Ctrl Pts',(90.5764929131464,89.3291511966681,-1.0162015660368));
#42356=CARTESIAN_POINT('Ctrl Pts',(90.6121036154884,89.3277072304041,-0.997936165293072));
#42357=CARTESIAN_POINT('Ctrl Pts',(90.620466335564,89.3273681333105,-0.993646768470101));
#42358=CARTESIAN_POINT('Ctrl Pts',(90.6287939262346,89.3270183013139,-0.989221580881946));
#42359=CARTESIAN_POINT('Ctrl Pts',(90.6370812258788,89.3266576145406,-0.984659086192356));
#42360=CARTESIAN_POINT('Ctrl Pts',(90.6724685669171,89.325117457143,-0.965176919202174));
#42361=CARTESIAN_POINT('Ctrl Pts',(90.7071242640201,89.3233791633292,-0.943188432847674));
#42362=CARTESIAN_POINT('Ctrl Pts',(90.7407179595413,89.3214464563832,-0.918740724800729));
#42363=CARTESIAN_POINT('Ctrl Pts',(90.7751432711407,89.3194659050384,-0.893687810724249));
#42364=CARTESIAN_POINT('Ctrl Pts',(90.8084537136812,89.3172811682221,-0.866052060112291));
#42365=CARTESIAN_POINT('Ctrl Pts',(90.8402496185835,89.3148992503295,-0.835922074944862));
#42366=CARTESIAN_POINT('Ctrl Pts',(90.8701659034922,89.3126581398933,-0.807573228659863));
#42367=CARTESIAN_POINT('Ctrl Pts',(90.898741179707,89.3102424862927,-0.777016505227477));
#42368=CARTESIAN_POINT('Ctrl Pts',(90.9256041102075,89.3076607713951,-0.744359195841901));
#42369=CARTESIAN_POINT('Ctrl Pts',(90.9521584850964,89.3051087108429,-0.712076998027706));
#42370=CARTESIAN_POINT('Ctrl Pts',(90.9770396955329,89.3023943749209,-0.677742104198839));
#42371=CARTESIAN_POINT('Ctrl Pts',(90.9998511010005,89.2995286045937,-0.641491646860334));
#42372=CARTESIAN_POINT('Ctrl Pts',(91.0223102683494,89.2967070855316,-0.605800944286205));
#42373=CARTESIAN_POINT('Ctrl Pts',(91.0427630965708,89.2937387680247,-0.568253320600782));
#42374=CARTESIAN_POINT('Ctrl Pts',(91.0607932742101,89.2906366633437,-0.529013361514078));
#42375=CARTESIAN_POINT('Ctrl Pts',(91.0649935151294,89.2899140089541,-0.519872171387009));
#42376=CARTESIAN_POINT('Ctrl Pts',(91.0690621170359,89.2891841058548,-0.510639289002257));
#42377=CARTESIAN_POINT('Ctrl Pts',(91.0729935125999,89.2884471401772,-0.501317068823807));
#42378=CARTESIAN_POINT('Ctrl Pts',(91.0730208793763,89.2884420100969,-0.501252176062268));
#42379=CARTESIAN_POINT('Ctrl Pts',(91.0730482466686,89.2884368799199,-0.501187282077385));
#42380=CARTESIAN_POINT('Ctrl Pts',(91.0730756144767,89.2884317496462,-0.501122386869157));
#42381=CARTESIAN_POINT('',(91.1502370832127,89.3091360211008,-0.150959408764359));
#42382=CARTESIAN_POINT('Ctrl Pts',(91.0731566886896,89.2884166341645,-0.500929909787689));
#42383=CARTESIAN_POINT('Ctrl Pts',(91.0771879187589,89.2876650266932,-0.491359493457048));
#42384=CARTESIAN_POINT('Ctrl Pts',(91.0813431863861,89.2870657710547,-0.481062934596494));
#42385=CARTESIAN_POINT('Ctrl Pts',(91.085469040351,89.2866642857089,-0.470266303328342));
#42386=CARTESIAN_POINT('Ctrl Pts',(91.0896944951091,89.2862531082462,-0.459209034372409));
#42387=CARTESIAN_POINT('Ctrl Pts',(91.0938884495331,89.2860494757137,-0.447627189581116));
#42388=CARTESIAN_POINT('Ctrl Pts',(91.0979186916689,89.2860563428451,-0.435779198483852));
#42389=CARTESIAN_POINT('Ctrl Pts',(91.101921899125,89.2860631639122,-0.424010683168391));
#42390=CARTESIAN_POINT('Ctrl Pts',(91.1057633739451,89.2862770247503,-0.411979760205731));
#42391=CARTESIAN_POINT('Ctrl Pts',(91.1093515889575,89.286660721915,-0.399953870072379));
#42392=CARTESIAN_POINT('Ctrl Pts',(91.1131849389243,89.287070631998,-0.387106410992008));
#42393=CARTESIAN_POINT('Ctrl Pts',(91.1167287640525,89.2876736412318,-0.374264887776669));
#42394=CARTESIAN_POINT('Ctrl Pts',(91.1199212904474,89.2883886402647,-0.361768950186243));
#42395=CARTESIAN_POINT('Ctrl Pts',(91.1227660493565,89.289025753202,-0.350634216940395));
#42396=CARTESIAN_POINT('Ctrl Pts',(91.1253328441824,89.2897506736528,-0.3397742703894));
#42397=CARTESIAN_POINT('Ctrl Pts',(91.1276099007456,89.2904934366997,-0.329435006834001));
#42398=CARTESIAN_POINT('Ctrl Pts',(91.1298027946583,89.2912087463632,-0.319477894446521));
#42399=CARTESIAN_POINT('Ctrl Pts',(91.131730961401,89.2919726242338,-0.310013594071885));
#42400=CARTESIAN_POINT('Ctrl Pts',(91.1334990709507,89.2927855955332,-0.300685129405326));
#42401=CARTESIAN_POINT('Ctrl Pts',(91.1353262631707,89.2936257328616,-0.291044947287518));
#42402=CARTESIAN_POINT('Ctrl Pts',(91.1369825733328,89.2945190592212,-0.281549589746012));
#42403=CARTESIAN_POINT('Ctrl Pts',(91.1385352848908,89.295490379746,-0.271794976560407));
#42404=CARTESIAN_POINT('Ctrl Pts',(91.1400325942503,89.2964270426474,-0.262388417083157));
#42405=CARTESIAN_POINT('Ctrl Pts',(91.1414336827281,89.2974369267015,-0.252740558026858));
#42406=CARTESIAN_POINT('Ctrl Pts',(91.1427542784117,89.2985537038963,-0.242483202657348));
#42407=CARTESIAN_POINT('Ctrl Pts',(91.1440071964109,89.2996132486653,-0.23275151465809));
#42408=CARTESIAN_POINT('Ctrl Pts',(91.1451880433092,89.3007696761961,-0.222471008829765));
#42409=CARTESIAN_POINT('Ctrl Pts',(91.1462657070039,89.3020528749985,-0.21132466964955));
#42410=CARTESIAN_POINT('Ctrl Pts',(91.1472355803189,89.3032077253311,-0.201293212726224));
#42411=CARTESIAN_POINT('Ctrl Pts',(91.1481219502842,89.304465871996,-0.190560274041065));
#42412=CARTESIAN_POINT('Ctrl Pts',(91.1488625115368,89.3058414787528,-0.178895206186466));
#42413=CARTESIAN_POINT('Ctrl Pts',(91.1494183117306,89.3068738882926,-0.170140431410977));
#42414=CARTESIAN_POINT('Ctrl Pts',(91.1498913264346,89.3079724814151,-0.16086057810396));
#42415=CARTESIAN_POINT('Ctrl Pts',(91.1502370790981,89.3091360152489,-0.150959526592203));
#42416=CARTESIAN_POINT('',(91.1502370802217,10.,-0.150959494417093));
#42417=CARTESIAN_POINT('Origin',(106.,157.499485987463,-47.5392654224618));
#42418=CARTESIAN_POINT('',(87.2543191904899,157.755518729275,-37.7617694830788));
#42419=CARTESIAN_POINT('Origin',(75.2584312907832,157.763744339459,-37.4476461033843));
#42420=CARTESIAN_POINT('',(88.1631575140454,158.664357053702,-3.05463415642453));
#42421=CARTESIAN_POINT('',(87.6700697062439,158.171269245029,-21.8848978344891));
#42422=CARTESIAN_POINT('',(90.1602405269772,158.664357053993,-3.0546341564096));
#42423=CARTESIAN_POINT('',(90.5,158.664357052831,-3.05463415640168));
#42424=CARTESIAN_POINT('',(92.9158220723077,158.712238209874,-1.22612653954161));
#42425=CARTESIAN_POINT('Origin',(90.1602405269766,158.742668669876,-0.064034156367849));
#42426=CARTESIAN_POINT('',(104.031736389258,158.010428052083,-28.0271751846095));
#42427=CARTESIAN_POINT('',(100.692004857763,158.221284077621,-19.9749084357938));
#42428=CARTESIAN_POINT('',(104.421887059213,157.974846421487,-29.3859828363195));
#42429=CARTESIAN_POINT('Origin',(98.265974441084,157.947850253777,-30.4169248881205));
#42430=CARTESIAN_POINT('',(104.496041293447,157.937879018659,-30.7977109945429));
#42431=CARTESIAN_POINT('Origin',(98.265974441084,157.947850253777,-30.4169248881205));
#42432=CARTESIAN_POINT('',(103.432068100814,157.482353756572,-48.19351892453));
#42433=CARTESIAN_POINT('Origin',(100.692004857763,156.22196942767,-19.9225545391781));
#42434=CARTESIAN_POINT('',(92.8625754472667,158.71261703675,-0.287760510327218));
#42435=CARTESIAN_POINT('Ctrl Pts',(92.9158220723077,158.712238209874,-1.22612653954161));
#42436=CARTESIAN_POINT('Ctrl Pts',(92.9201975163956,158.713744003633,-1.16862259588894));
#42437=CARTESIAN_POINT('Ctrl Pts',(92.9229278883316,158.714774520863,-1.11007075294262));
#42438=CARTESIAN_POINT('Ctrl Pts',(92.9240776384271,158.71544528552,-1.05052667698555));
#42439=CARTESIAN_POINT('Ctrl Pts',(92.9252956772765,158.716155889863,-0.987446014459306));
#42440=CARTESIAN_POINT('Ctrl Pts',(92.9247400552419,158.716462432542,-0.923251367906596));
#42441=CARTESIAN_POINT('Ctrl Pts',(92.9224460577157,158.716487674465,-0.857968482572458));
#42442=CARTESIAN_POINT('Ctrl Pts',(92.9200854987713,158.716513648795,-0.790791383586239));
#42443=CARTESIAN_POINT('Ctrl Pts',(92.9158843749554,158.716241294526,-0.722461270913066));
#42444=CARTESIAN_POINT('Ctrl Pts',(92.9098353627252,158.715795491356,-0.652973400658922));
#42445=CARTESIAN_POINT('Ctrl Pts',(92.9036297023019,158.715338143448,-0.581686038372196));
#42446=CARTESIAN_POINT('Ctrl Pts',(92.8954793995129,158.714697674173,-0.509179312573774));
#42447=CARTESIAN_POINT('Ctrl Pts',(92.8853264270225,158.714007722758,-0.435426222781572));
#42448=CARTESIAN_POINT('Ctrl Pts',(92.8786257048631,158.713552371112,-0.386750924629606));
#42449=CARTESIAN_POINT('Ctrl Pts',(92.8710516481378,158.713075453875,-0.337532317452858));
#42450=CARTESIAN_POINT('Ctrl Pts',(92.8625754518397,158.712617036997,-0.287760537179417));
#42451=CARTESIAN_POINT('',(91.58909715561,156.913324168873,7.24544107817314));
#42452=CARTESIAN_POINT('Ctrl Pts',(92.8625754472667,158.71261703675,-0.287760510327214));
#42453=CARTESIAN_POINT('Ctrl Pts',(92.8305526321837,158.710885151409,-0.0997242190425295));
#42454=CARTESIAN_POINT('Ctrl Pts',(92.7992112462752,158.707712724575,0.0843580584548483));
#42455=CARTESIAN_POINT('Ctrl Pts',(92.7685764063058,158.703266653699,0.264333537681363));
#42456=CARTESIAN_POINT('Ctrl Pts',(92.737168778289,158.698708427173,0.448849040597074));
#42457=CARTESIAN_POINT('Ctrl Pts',(92.7065037595256,158.692811480834,0.629048129366748));
#42458=CARTESIAN_POINT('Ctrl Pts',(92.6765994561967,158.685740947235,0.80481922965378));
#42459=CARTESIAN_POINT('Ctrl Pts',(92.6458941612985,158.678481028257,0.985298387102722));
#42460=CARTESIAN_POINT('Ctrl Pts',(92.6159908445751,158.669983803607,1.16110937498102));
#42461=CARTESIAN_POINT('Ctrl Pts',(92.5869002959613,158.660412820076,1.33218361767004));
#42462=CARTESIAN_POINT('Ctrl Pts',(92.5565557875161,158.65042927544,1.51063208459098));
#42463=CARTESIAN_POINT('Ctrl Pts',(92.5270956080156,158.639277438669,1.6839267554916));
#42464=CARTESIAN_POINT('Ctrl Pts',(92.4985229295863,158.627126345878,1.8520435971777));
#42465=CARTESIAN_POINT('Ctrl Pts',(92.4691745376083,158.614645365661,2.02472460711898));
#42466=CARTESIAN_POINT('Ctrl Pts',(92.4407624417617,158.601110121053,2.19194311153864));
#42467=CARTESIAN_POINT('Ctrl Pts',(92.4132812612403,158.58668658935,2.3537253827422));
#42468=CARTESIAN_POINT('Ctrl Pts',(92.3846646936078,158.571667148313,2.52219170106594));
#42469=CARTESIAN_POINT('Ctrl Pts',(92.3570575149698,158.555684525911,2.68476352671879));
#42470=CARTESIAN_POINT('Ctrl Pts',(92.3304448533052,158.538907619781,2.84152275398487));
#42471=CARTESIAN_POINT('Ctrl Pts',(92.3257959618,158.535976908927,2.86890658538005));
#42472=CARTESIAN_POINT('Ctrl Pts',(92.3211773985723,158.53302191569,2.89611316069915));
#42473=CARTESIAN_POINT('Ctrl Pts',(92.3165890596531,158.530043484921,2.92314306321273));
#42474=CARTESIAN_POINT('Ctrl Pts',(92.2866744685856,158.510625011259,3.09936990576271));
#42475=CARTESIAN_POINT('Ctrl Pts',(92.2580404172808,158.490259826269,3.2678703591939));
#42476=CARTESIAN_POINT('Ctrl Pts',(92.2306127446513,158.469154088423,3.4290795732707));
#42477=CARTESIAN_POINT('Ctrl Pts',(92.2010923229132,158.446437969169,3.60258915433883));
#42478=CARTESIAN_POINT('Ctrl Pts',(92.1729692074085,158.422864195599,3.76765368117286));
#42479=CARTESIAN_POINT('Ctrl Pts',(92.1461500033693,158.398636642907,3.92484392203027));
#42480=CARTESIAN_POINT('Ctrl Pts',(92.135635066583,158.389137808241,3.98647309803482));
#42481=CARTESIAN_POINT('Ctrl Pts',(92.1253205695795,158.37953791419,4.04689204308415));
#42482=CARTESIAN_POINT('Ctrl Pts',(92.1152009459499,158.36984715426,4.10613554495948));
#42483=CARTESIAN_POINT('Ctrl Pts',(92.1066916427716,158.361698470348,4.1559517176993));
#42484=CARTESIAN_POINT('Ctrl Pts',(92.0983313141532,158.353474087537,4.20493959119616));
#42485=CARTESIAN_POINT('Ctrl Pts',(92.0902229396351,158.345302471911,4.2524600205808));
#42486=CARTESIAN_POINT('Ctrl Pts',(92.0840590972385,158.339090554746,4.28858420757986));
#42487=CARTESIAN_POINT('Ctrl Pts',(92.0780406833479,158.332909436842,4.32386145883842));
#42488=CARTESIAN_POINT('Ctrl Pts',(92.0722098384411,158.326820475941,4.35803029924276));
#42489=CARTESIAN_POINT('Ctrl Pts',(92.0668649958524,158.321239031388,4.38935115862344));
#42490=CARTESIAN_POINT('Ctrl Pts',(92.0616888538383,158.315736378717,4.41971489502297));
#42491=CARTESIAN_POINT('Ctrl Pts',(92.0565263399911,158.310133557702,4.45008622866191));
#42492=CARTESIAN_POINT('Ctrl Pts',(92.0515132910453,158.304692949344,4.47957825262298));
#42493=CARTESIAN_POINT('Ctrl Pts',(92.0465131020423,158.299157835526,4.50907744508459));
#42494=CARTESIAN_POINT('Ctrl Pts',(92.0413909088178,158.293352473663,4.53942120436252));
#42495=CARTESIAN_POINT('Ctrl Pts',(92.0384634896767,158.290034612214,4.55676317055323));
#42496=CARTESIAN_POINT('Ctrl Pts',(92.0354963482412,158.286628268245,4.57438016917405));
#42497=CARTESIAN_POINT('Ctrl Pts',(92.0324654386191,158.283098820575,4.5924210798272));
#42498=CARTESIAN_POINT('Ctrl Pts',(92.0255676511798,158.275066453118,4.63347884215336));
#42499=CARTESIAN_POINT('Ctrl Pts',(92.0182939348492,158.266396260191,4.67684311036035));
#42500=CARTESIAN_POINT('Ctrl Pts',(92.0107964778532,158.257216388104,4.72157576850301));
#42501=CARTESIAN_POINT('Ctrl Pts',(92.0037534719877,158.248592945116,4.7635969996816));
#42502=CARTESIAN_POINT('Ctrl Pts',(91.996513102733,158.239519701749,4.80682527146611));
#42503=CARTESIAN_POINT('Ctrl Pts',(91.9891950640681,158.230114840947,4.85052459749141));
#42504=CARTESIAN_POINT('Ctrl Pts',(91.9821040561353,158.221001751279,4.89286822010501));
#42505=CARTESIAN_POINT('Ctrl Pts',(91.9749401788085,158.211577300539,4.9356537880122));
#42506=CARTESIAN_POINT('Ctrl Pts',(91.9678051033826,158.201960880448,4.97825811046214));
#42507=CARTESIAN_POINT('Ctrl Pts',(91.9608367878719,158.192569213888,5.01986669106304));
#42508=CARTESIAN_POINT('Ctrl Pts',(91.9538959699564,158.182994489557,5.06130226593185));
#42509=CARTESIAN_POINT('Ctrl Pts',(91.9470697567958,158.173359106575,5.10203270945087));
#42510=CARTESIAN_POINT('Ctrl Pts',(91.9450625024473,158.17052581322,5.11400953436777));
#42511=CARTESIAN_POINT('Ctrl Pts',(91.9430651053219,158.167687347332,5.1259257196871));
#42512=CARTESIAN_POINT('Ctrl Pts',(91.9410796478809,158.164846999819,5.13776857057089));
#42513=CARTESIAN_POINT('Ctrl Pts',(91.9309240549406,158.150318653575,5.19834462238712));
#42514=CARTESIAN_POINT('Ctrl Pts',(91.9210893053792,158.135798177481,5.25685105037883));
#42515=CARTESIAN_POINT('Ctrl Pts',(91.9115223438002,158.121214105235,5.31367906175433));
#42516=CARTESIAN_POINT('Ctrl Pts',(91.9019954769223,158.106691154172,5.3702689095172));
#42517=CARTESIAN_POINT('Ctrl Pts',(91.8927341162481,158.092105041916,5.425194456125));
#42518=CARTESIAN_POINT('Ctrl Pts',(91.8836918469504,158.077374000564,5.47879189381008));
#42519=CARTESIAN_POINT('Ctrl Pts',(91.8746495776527,158.062642959212,5.53238933149517));
#42520=CARTESIAN_POINT('Ctrl Pts',(91.8658263482468,158.047766924758,5.58465885346119));
#42521=CARTESIAN_POINT('Ctrl Pts',(91.8571824331177,158.032654096532,5.6358843781127));
#42522=CARTESIAN_POINT('Ctrl Pts',(91.8553897167803,158.029519751312,5.64650836429987));
#42523=CARTESIAN_POINT('Ctrl Pts',(91.8536044673228,158.026374710749,5.65708886072837));
#42524=CARTESIAN_POINT('Ctrl Pts',(91.851826873005,158.023219185219,5.66762475553684));
#42525=CARTESIAN_POINT('Ctrl Pts',(91.8399413564514,158.002120416767,5.73807083589171));
#42526=CARTESIAN_POINT('Ctrl Pts',(91.8283987678125,157.980552126961,5.80651888825728));
#42527=CARTESIAN_POINT('Ctrl Pts',(91.8172405938888,157.958595291332,5.87272278351477));
#42528=CARTESIAN_POINT('Ctrl Pts',(91.8074664428743,157.939361908818,5.93071496704053));
#42529=CARTESIAN_POINT('Ctrl Pts',(91.7979871416704,157.919830577427,5.98698585809723));
#42530=CARTESIAN_POINT('Ctrl Pts',(91.7888250990013,157.900061260157,6.0414019927657));
#42531=CARTESIAN_POINT('Ctrl Pts',(91.7837884624788,157.889193501843,6.07131609611417));
#42532=CARTESIAN_POINT('Ctrl Pts',(91.7788481599834,157.878255171835,6.10066695745197));
#42533=CARTESIAN_POINT('Ctrl Pts',(91.7740052328592,157.867252211935,6.12944827362242));
#42534=CARTESIAN_POINT('Ctrl Pts',(91.7544798426145,157.822891212813,6.24548686259485));
#42535=CARTESIAN_POINT('Ctrl Pts',(91.7365299129594,157.77746682351,6.35231120482107));
#42536=CARTESIAN_POINT('Ctrl Pts',(91.7201314685845,157.731147709474,6.45005664028702));
#42537=CARTESIAN_POINT('Ctrl Pts',(91.7075229778091,157.695533714104,6.52521147773637));
#42538=CARTESIAN_POINT('Ctrl Pts',(91.6958318524919,157.659390322353,6.59499813180623));
#42539=CARTESIAN_POINT('Ctrl Pts',(91.6850505486651,157.622786982498,6.65945866365323));
#42540=CARTESIAN_POINT('Ctrl Pts',(91.6770920297199,157.595767210273,6.70704199607358));
#42541=CARTESIAN_POINT('Ctrl Pts',(91.6696288580804,157.568494651466,6.75172562644134));
#42542=CARTESIAN_POINT('Ctrl Pts',(91.6626611350389,157.541003931587,6.79350785152322));
#42543=CARTESIAN_POINT('Ctrl Pts',(91.6508156402822,157.494268265396,6.86453982641403));
#42544=CARTESIAN_POINT('Ctrl Pts',(91.6404038310992,157.446906507006,6.92717580330268));
#42545=CARTESIAN_POINT('Ctrl Pts',(91.6314272000555,157.399112182668,6.98140082426749));
#42546=CARTESIAN_POINT('Ctrl Pts',(91.6225218841287,157.351697561786,7.0351950529122));
#42547=CARTESIAN_POINT('Ctrl Pts',(91.6150290344787,157.303857328148,7.08071142654667));
#42548=CARTESIAN_POINT('Ctrl Pts',(91.6089415512166,157.255775786919,7.11798572204839));
#42549=CARTESIAN_POINT('Ctrl Pts',(91.6028762032298,157.207869079542,7.15512448094927));
#42550=CARTESIAN_POINT('Ctrl Pts',(91.5982060238001,157.15972291697,7.18408096587668));
#42551=CARTESIAN_POINT('Ctrl Pts',(91.594915413614,157.11151341513,7.20494110936721));
#42552=CARTESIAN_POINT('Ctrl Pts',(91.5916372378392,157.063486085208,7.22572242747663));
#42553=CARTESIAN_POINT('Ctrl Pts',(91.5897282252411,157.015395984406,7.23846847180987));
#42554=CARTESIAN_POINT('Ctrl Pts',(91.58916439347,156.96740966094,7.24331469147142));
#42555=CARTESIAN_POINT('Ctrl Pts',(91.5889523565444,156.949363724152,7.24513718103426));
#42556=CARTESIAN_POINT('Ctrl Pts',(91.5889304739609,156.931332380169,7.24584295631446));
#42557=CARTESIAN_POINT('Ctrl Pts',(91.58909715561,156.913324168873,7.24544107817315));
#42558=CARTESIAN_POINT('',(105.879120427069,156.011113302554,-27.2086063903362));
#42559=CARTESIAN_POINT('',(102.53940897499,156.22196942767,-19.1563313160558));
#42560=CARTESIAN_POINT('',(105.344648352553,157.43198504458,-27.4674890966993));
#42561=CARTESIAN_POINT('Ctrl Pts',(105.879120427069,156.011113302554,-27.2086063903362));
#42562=CARTESIAN_POINT('Ctrl Pts',(105.880438026246,156.272920268918,-27.2149155639455));
#42563=CARTESIAN_POINT('Ctrl Pts',(105.835857294369,156.534619955031,-27.2402585683457));
#42564=CARTESIAN_POINT('Ctrl Pts',(105.745489946005,156.7764965501,-27.284072792497));
#42565=CARTESIAN_POINT('Ctrl Pts',(105.65403285906,157.021289931618,-27.3284153717596));
#42566=CARTESIAN_POINT('Ctrl Pts',(105.516905704687,157.245563110974,-27.3911625767738));
#42567=CARTESIAN_POINT('Ctrl Pts',(105.344648352553,157.43198504458,-27.4674890966993));
#42568=CARTESIAN_POINT('Origin',(104.031736389258,156.011113402131,-27.9748212879939));
#42569=CARTESIAN_POINT('Origin',(104.,95.0015119005869,-47.4127508729968));
#42570=CARTESIAN_POINT('',(87.2543191902491,95.3391467653903,-37.7443242183305));
#42571=CARTESIAN_POINT('Ctrl Pts',(81.7852180721667,94.9984749998871,-47.5000100319422));
#42572=CARTESIAN_POINT('Ctrl Pts',(82.0774817314703,95.0050902550816,-47.3105781842491));
#42573=CARTESIAN_POINT('Ctrl Pts',(82.3611400176162,95.0121335078048,-47.1088891696475));
#42574=CARTESIAN_POINT('Ctrl Pts',(82.6351104569197,95.0195906159777,-46.8953477923171));
#42575=CARTESIAN_POINT('Ctrl Pts',(82.9243798501228,95.0274641411716,-46.6698819179653));
#42576=CARTESIAN_POINT('Ctrl Pts',(83.2028502644282,95.0357990203686,-46.431203378965));
#42577=CARTESIAN_POINT('Ctrl Pts',(83.469678299133,95.0445540307976,-46.1804930989319));
#42578=CARTESIAN_POINT('Ctrl Pts',(83.7459884491907,95.0536201630281,-45.9208734709809));
#42579=CARTESIAN_POINT('Ctrl Pts',(84.0098143874617,95.0631368491605,-45.6483509093271));
#42580=CARTESIAN_POINT('Ctrl Pts',(84.2601704388519,95.0730592253453,-45.3642108884738));
#42581=CARTESIAN_POINT('Ctrl Pts',(84.5132465376159,95.0830894053286,-45.0769837670164));
#42582=CARTESIAN_POINT('Ctrl Pts',(84.752558533851,95.0935341739101,-44.7778843868102));
#42583=CARTESIAN_POINT('Ctrl Pts',(84.9770361805516,95.104347580467,-44.4682290137195));
#42584=CARTESIAN_POINT('Ctrl Pts',(85.202246593117,95.1151962853946,-44.1575628277904));
#42585=CARTESIAN_POINT('Ctrl Pts',(85.4125255708111,95.1264160710415,-43.8362706830714));
#42586=CARTESIAN_POINT('Ctrl Pts',(85.6067403782088,95.137960417384,-43.5056847659657));
#42587=CARTESIAN_POINT('Ctrl Pts',(85.6471237261683,95.1403608489554,-43.4369455884547));
#42588=CARTESIAN_POINT('Ctrl Pts',(85.686812356788,95.1427753117141,-43.3678046283243));
#42589=CARTESIAN_POINT('Ctrl Pts',(85.7257958125035,95.145203384904,-43.2982739345097));
#42590=CARTESIAN_POINT('Ctrl Pts',(85.8110674760595,95.1505145056431,-43.1461838280545));
#42591=CARTESIAN_POINT('Ctrl Pts',(85.8930105133242,95.1558908190596,-42.9922268007727));
#42592=CARTESIAN_POINT('Ctrl Pts',(85.9715223874431,95.1613278373506,-42.8365313656104));
#42593=CARTESIAN_POINT('Ctrl Pts',(86.169600202202,95.1750449051698,-42.4437269406621));
#42594=CARTESIAN_POINT('Ctrl Pts',(86.3458419666693,95.1891483340127,-42.0398583066172));
#42595=CARTESIAN_POINT('Ctrl Pts',(86.4995590319246,95.2035548502213,-41.6273103556431));
#42596=CARTESIAN_POINT('Ctrl Pts',(86.649800580684,95.217635637568,-41.2240900431232));
#42597=CARTESIAN_POINT('Ctrl Pts',(86.7785246499187,95.2320059900639,-40.8125776361768));
#42598=CARTESIAN_POINT('Ctrl Pts',(86.8850398381304,95.2465883290752,-40.3949946711671));
#42599=CARTESIAN_POINT('Ctrl Pts',(86.9889482929201,95.2608137962534,-39.987631163961));
#42600=CARTESIAN_POINT('Ctrl Pts',(87.0717217255645,95.2752410251489,-39.5744898853097));
#42601=CARTESIAN_POINT('Ctrl Pts',(87.1326694720515,95.2897977807999,-39.1576392596298));
#42602=CARTESIAN_POINT('Ctrl Pts',(87.1913794528753,95.3038200686512,-38.7560937776272));
#42603=CARTESIAN_POINT('Ctrl Pts',(87.2298370328926,95.3179625647822,-38.351105785479));
#42604=CARTESIAN_POINT('Ctrl Pts',(87.2473782781447,95.332160198243,-37.9445387684775));
#42605=CARTESIAN_POINT('Ctrl Pts',(87.2502559674303,95.3344893588644,-37.87784033676));
#42606=CARTESIAN_POINT('Ctrl Pts',(87.2525706238474,95.3368200019329,-37.8110994515787));
#42607=CARTESIAN_POINT('Ctrl Pts',(87.2543191902491,95.3391518382746,-37.7443243954814));
#42608=CARTESIAN_POINT('',(88.1631571433739,96.5511517178428,-3.03718886530489));
#42609=CARTESIAN_POINT('',(87.680770799155,95.9078558697155,-21.4587935133735));
#42610=CARTESIAN_POINT('',(90.1602403224088,96.5511635108624,-3.03718875189762));
#42611=CARTESIAN_POINT('',(89.5,96.5511635359891,-3.03718803237232));
#42612=CARTESIAN_POINT('',(93.1263423687192,96.6422458372675,-0.428594588872762));
#42613=CARTESIAN_POINT('Ctrl Pts',(90.1602403224094,96.5511634857586,-3.03718947076504));
#42614=CARTESIAN_POINT('Ctrl Pts',(90.3419007847911,96.5511634912734,-3.03718931284241));
#42615=CARTESIAN_POINT('Ctrl Pts',(90.6122120033962,96.5520332802382,-3.01228218276061));
#42616=CARTESIAN_POINT('Ctrl Pts',(90.9554270417178,96.5547535206234,-2.9343858379327));
#42617=CARTESIAN_POINT('Ctrl Pts',(91.2299198092593,96.5579320635542,-2.84336561871157));
#42618=CARTESIAN_POINT('Ctrl Pts',(91.4187693447397,96.56081659212,-2.76076474525661));
#42619=CARTESIAN_POINT('Ctrl Pts',(91.5889637931058,96.5636970482375,-2.67828048974379));
#42620=CARTESIAN_POINT('Ctrl Pts',(91.8911058993329,96.5701117648165,-2.49458974780137));
#42621=CARTESIAN_POINT('Ctrl Pts',(92.147947560449,96.5773649815973,-2.28688785551811));
#42622=CARTESIAN_POINT('Ctrl Pts',(92.3285335020587,96.583490896787,-2.1114671814483));
#42623=CARTESIAN_POINT('Ctrl Pts',(92.5703085825995,96.5931724400678,-1.83422814111418));
#42624=CARTESIAN_POINT('Ctrl Pts',(92.9123084412392,96.6115314190726,-1.3085035150726));
#42625=CARTESIAN_POINT('Ctrl Pts',(93.0802448863114,96.6297597234059,-0.786520866880869));
#42626=CARTESIAN_POINT('Ctrl Pts',(93.1263422673026,96.6422589251407,-0.428595834332079));
#42627=CARTESIAN_POINT('',(103.710541361678,95.7510965605042,-25.9476507980745));
#42628=CARTESIAN_POINT('',(100.702374693277,96.0043752764237,-18.6948042113244));
#42629=CARTESIAN_POINT('',(103.354880080852,95.7511007726913,-25.947650369899));
#42630=CARTESIAN_POINT('',(52.,95.7511007861498,-25.9476499844995));
#42631=CARTESIAN_POINT('',(99.8570106232326,95.6426843964525,-29.0523493728857));
#42632=CARTESIAN_POINT('Ctrl Pts',(103.354880080851,95.7511007592451,-25.9476507549462));
#42633=CARTESIAN_POINT('Ctrl Pts',(103.306581878693,95.7511007569104,-25.9476508218047));
#42634=CARTESIAN_POINT('Ctrl Pts',(103.259767775131,95.7510804554612,-25.9482321789628));
#42635=CARTESIAN_POINT('Ctrl Pts',(103.214001020055,95.7510396579097,-25.9494004686447));
#42636=CARTESIAN_POINT('Ctrl Pts',(103.169441439278,95.7509999364615,-25.9505379427427));
#42637=CARTESIAN_POINT('Ctrl Pts',(103.125873870799,95.7509408338591,-25.9522304202417));
#42638=CARTESIAN_POINT('Ctrl Pts',(103.082853553021,95.7508613963679,-25.9545052254375));
#42639=CARTESIAN_POINT('Ctrl Pts',(103.041380658803,95.7507848162114,-25.9566982068035));
#42640=CARTESIAN_POINT('Ctrl Pts',(103.000415801865,95.7506893657914,-25.9594315719391));
#42641=CARTESIAN_POINT('Ctrl Pts',(102.959531027415,95.750572935048,-25.9627657879973));
#42642=CARTESIAN_POINT('Ctrl Pts',(102.921189103304,95.7504637457767,-25.9658926307107));
#42643=CARTESIAN_POINT('Ctrl Pts',(102.882917204808,95.7503361167728,-25.9695475634302));
#42644=CARTESIAN_POINT('Ctrl Pts',(102.844342697005,95.7501869228828,-25.9738201645833));
#42645=CARTESIAN_POINT('Ctrl Pts',(102.811814000884,95.7500611122636,-25.9774231177375));
#42646=CARTESIAN_POINT('Ctrl Pts',(102.779069765884,95.7499199532711,-25.9814656838618));
#42647=CARTESIAN_POINT('Ctrl Pts',(102.74587715048,95.7497606173594,-25.9860289578378));
#42648=CARTESIAN_POINT('Ctrl Pts',(102.716122956149,95.7496177870454,-25.9901195225315));
#42649=CARTESIAN_POINT('Ctrl Pts',(102.686060915229,95.7494616142957,-25.9945920608965));
#42650=CARTESIAN_POINT('Ctrl Pts',(102.655706749935,95.7492905573051,-25.9994906497141));
#42651=CARTESIAN_POINT('Ctrl Pts',(102.593238567486,95.7489385259053,-26.0095718341922));
#42652=CARTESIAN_POINT('Ctrl Pts',(102.529529797858,95.7485233698144,-26.0214599074922));
#42653=CARTESIAN_POINT('Ctrl Pts',(102.464940520467,95.748039814167,-26.035306574496));
#42654=CARTESIAN_POINT('Ctrl Pts',(102.398762136439,95.7475443614754,-26.0494939146164));
#42655=CARTESIAN_POINT('Ctrl Pts',(102.331659735579,95.7469770928597,-26.0657377744394));
#42656=CARTESIAN_POINT('Ctrl Pts',(102.264065326065,95.7463334669129,-26.0841685251294));
#42657=CARTESIAN_POINT('Ctrl Pts',(102.211214385975,95.7458302265325,-26.0985792213324));
#42658=CARTESIAN_POINT('Ctrl Pts',(102.158063677955,95.7452803252877,-26.1143262406022));
#42659=CARTESIAN_POINT('Ctrl Pts',(102.104835360102,95.7446821325506,-26.1314562700937));
#42660=CARTESIAN_POINT('Ctrl Pts',(102.046508114089,95.744026636823,-26.1502272454813));
#42661=CARTESIAN_POINT('Ctrl Pts',(101.988031631387,95.7433137250063,-26.1706424712058));
#42662=CARTESIAN_POINT('Ctrl Pts',(101.929825830836,95.7425453962651,-26.1926447058878));
#42663=CARTESIAN_POINT('Ctrl Pts',(101.872670121523,95.7417909289479,-26.2142499981065));
#42664=CARTESIAN_POINT('Ctrl Pts',(101.815776326015,95.7409830291462,-26.2373854743798));
#42665=CARTESIAN_POINT('Ctrl Pts',(101.75953118865,95.7401252590386,-26.2619490319439));
#42666=CARTESIAN_POINT('Ctrl Pts',(101.705084628098,95.739294918243,-26.2857271092491));
#42667=CARTESIAN_POINT('Ctrl Pts',(101.651246565178,95.7384178536486,-26.3108431566964));
#42668=CARTESIAN_POINT('Ctrl Pts',(101.598346226128,95.7374987884373,-26.3371617665849));
#42669=CARTESIAN_POINT('Ctrl Pts',(101.551605857277,95.7366867436046,-26.360415710812));
#42670=CARTESIAN_POINT('Ctrl Pts',(101.505597526002,95.7358419318856,-26.3846078263557));
#42671=CARTESIAN_POINT('Ctrl Pts',(101.460527794309,95.7349685587755,-26.4096176592316));
#42672=CARTESIAN_POINT('Ctrl Pts',(101.407162966757,95.7339344411168,-26.4392305583636));
#42673=CARTESIAN_POINT('Ctrl Pts',(101.355138461973,95.732859158969,-26.4700223964322));
#42674=CARTESIAN_POINT('Ctrl Pts',(101.304350002895,95.7317403605377,-26.5020604817664));
#42675=CARTESIAN_POINT('Ctrl Pts',(101.275684531672,95.7311089004615,-26.5201430704068));
#42676=CARTESIAN_POINT('Ctrl Pts',(101.247412985183,95.7304635462913,-26.5386235674413));
#42677=CARTESIAN_POINT('Ctrl Pts',(101.219518963598,95.7298036318464,-26.557521052658));
#42678=CARTESIAN_POINT('Ctrl Pts',(101.171837657321,95.7286755914642,-26.5898239164723));
#42679=CARTESIAN_POINT('Ctrl Pts',(101.125257721404,95.7275050955976,-26.6233426435606));
#42680=CARTESIAN_POINT('Ctrl Pts',(101.079652279849,95.726291962024,-26.65808256197));
#42681=CARTESIAN_POINT('Ctrl Pts',(101.033163941254,95.725055342831,-26.6934950266832));
#42682=CARTESIAN_POINT('Ctrl Pts',(100.987687688788,95.7237744001053,-26.7301769588497));
#42683=CARTESIAN_POINT('Ctrl Pts',(100.94312221861,95.7224474726608,-26.7681762586681));
#42684=CARTESIAN_POINT('Ctrl Pts',(100.930398483894,95.7220686261519,-26.7790253085797));
#42685=CARTESIAN_POINT('Ctrl Pts',(100.917749220627,95.7216860232266,-26.7899819737358));
#42686=CARTESIAN_POINT('Ctrl Pts',(100.905172645896,95.721299607201,-26.8010478896182));
#42687=CARTESIAN_POINT('Ctrl Pts',(100.844472596169,95.7194345944711,-26.8544568390905));
#42688=CARTESIAN_POINT('Ctrl Pts',(100.785390820442,95.7174804844501,-26.9104179873033));
#42689=CARTESIAN_POINT('Ctrl Pts',(100.728305725334,95.7154495027737,-26.9685809938285));
#42690=CARTESIAN_POINT('Ctrl Pts',(100.668631027622,95.7133263878455,-27.0293825012244));
#42691=CARTESIAN_POINT('Ctrl Pts',(100.611139007473,95.7111192848527,-27.0925897007765));
#42692=CARTESIAN_POINT('Ctrl Pts',(100.55623774131,95.7088439595066,-27.1577503117792));
#42693=CARTESIAN_POINT('Ctrl Pts',(100.500471117862,95.7065327703361,-27.2239379885217));
#42694=CARTESIAN_POINT('Ctrl Pts',(100.447378263049,95.7041512223197,-27.2921402209365));
#42695=CARTESIAN_POINT('Ctrl Pts',(100.397351502245,95.7017172764906,-27.3618415403931));
#42696=CARTESIAN_POINT('Ctrl Pts',(100.347510936855,95.699292389604,-27.431283437378));
#42697=CARTESIAN_POINT('Ctrl Pts',(100.300714234595,95.6968155307915,-27.5022121805517));
#42698=CARTESIAN_POINT('Ctrl Pts',(100.257305286334,95.6943053597465,-27.5740926693361));
#42699=CARTESIAN_POINT('Ctrl Pts',(100.231070195981,95.6927882862674,-27.6175351205679));
#42700=CARTESIAN_POINT('Ctrl Pts',(100.206071638045,95.6912590599328,-27.6613247926673));
#42701=CARTESIAN_POINT('Ctrl Pts',(100.182376437861,95.6897218748849,-27.7053416322583));
#42702=CARTESIAN_POINT('Ctrl Pts',(100.152952554555,95.6878130514472,-27.7600002273158));
#42703=CARTESIAN_POINT('Ctrl Pts',(100.125538879997,95.6858919573503,-27.8150090301217));
#42704=CARTESIAN_POINT('Ctrl Pts',(100.10012095512,95.6839633363059,-27.8702329385387));
#42705=CARTESIAN_POINT('Ctrl Pts',(100.066538703765,95.6814152354286,-27.9431949597169));
#42706=CARTESIAN_POINT('Ctrl Pts',(100.036630532461,95.67885802565,-28.0164203009375));
#42707=CARTESIAN_POINT('Ctrl Pts',(100.01022593794,95.6762939303868,-28.0898439781511));
#42708=CARTESIAN_POINT('Ctrl Pts',(99.9834601147376,95.6736947569576,-28.1642721297195));
#42709=CARTESIAN_POINT('Ctrl Pts',(99.9602943971041,95.671088494792,-28.2389044836596));
#42710=CARTESIAN_POINT('Ctrl Pts',(99.9406030664811,95.6684770317,-28.3136862310318));
#42711=CARTESIAN_POINT('Ctrl Pts',(99.9206823263717,95.6658351443355,-28.3893392065899));
#42712=CARTESIAN_POINT('Ctrl Pts',(99.9043173890236,95.6631879192354,-28.4651455172979));
#42713=CARTESIAN_POINT('Ctrl Pts',(99.8914307895676,95.6605370924562,-28.541055093398));
#42714=CARTESIAN_POINT('Ctrl Pts',(99.8785256661436,95.6578824552202,-28.617073786458));
#42715=CARTESIAN_POINT('Ctrl Pts',(99.8691089219909,95.6552241899513,-28.6931965109224));
#42716=CARTESIAN_POINT('Ctrl Pts',(99.863154991876,95.6525640557496,-28.7693727692742));
#42717=CARTESIAN_POINT('Ctrl Pts',(99.8572357445728,95.6499194173519,-28.8451052859672));
#42718=CARTESIAN_POINT('Ctrl Pts',(99.8547391371427,95.6472729155568,-28.9208911847341));
#42719=CARTESIAN_POINT('Ctrl Pts',(99.8556909051894,95.6446265341164,-28.996673633851));
#42720=CARTESIAN_POINT('Ctrl Pts',(99.8559239930881,95.6439784355684,-29.0152327480025));
#42721=CARTESIAN_POINT('Ctrl Pts',(99.8563641391193,95.6433303460957,-29.033791602298));
#42722=CARTESIAN_POINT('Ctrl Pts',(99.8570121862842,95.6426822989307,-29.052349245053));
#42723=CARTESIAN_POINT('',(100.467157479518,95.0325338783848,-46.5245014403752));
#42724=CARTESIAN_POINT('Origin',(-106.,92.5005140125367,-47.5392654224618));
#42725=CARTESIAN_POINT('',(92.915822273206,91.2877616847152,-1.22612251408111));
#42726=CARTESIAN_POINT('',(104.031736389258,91.9895719479174,-28.0271751846096));
#42727=CARTESIAN_POINT('',(84.8559044848917,90.778893884839,18.2067547490609));
#42728=CARTESIAN_POINT('',(90.1602405269769,91.3356429471701,-3.05463415642724));
#42729=CARTESIAN_POINT('Origin',(90.1602405269766,91.2573313301237,-0.0640341563678494));
#42730=CARTESIAN_POINT('',(88.1631575140448,91.3356429471701,-3.05463415642722));
#42731=CARTESIAN_POINT('',(-15.5,91.3356429471701,-3.05463415642725));
#42732=CARTESIAN_POINT('',(87.2543191904899,92.2444812707249,-37.7617694830788));
#42733=CARTESIAN_POINT('',(87.6830802108533,91.8157202503616,-21.3880467087811));
#42734=CARTESIAN_POINT('Origin',(75.2584312907832,92.2362556605412,-37.4476461033843));
#42735=CARTESIAN_POINT('',(104.496041293447,92.0621209813409,-30.797710994543));
#42736=CARTESIAN_POINT('',(103.086714611535,92.6655045163679,-53.8399985624155));
#42737=CARTESIAN_POINT('',(104.421887059213,92.0251535785127,-29.3859828363195));
#42738=CARTESIAN_POINT('Origin',(98.265974441084,92.0521497462235,-30.4169248881205));
#42739=CARTESIAN_POINT('Origin',(98.265974441084,92.0521497462235,-30.4169248881205));
#42740=CARTESIAN_POINT('Origin',(91.4225478323467,125.,7.64700017509568));
#42741=CARTESIAN_POINT('',(91.4081106936718,75.8134272809112,7.23355647997122));
#42742=CARTESIAN_POINT('',(90.7053672802465,76.5192390728728,-12.8903637644283));
#42743=CARTESIAN_POINT('',(91.4225064346406,91.9104080021465,7.64581469989882));
#42744=CARTESIAN_POINT('Ctrl Pts',(91.1502370832111,89.3091360223621,-0.150959408813396));
#42745=CARTESIAN_POINT('Ctrl Pts',(91.1611068765778,89.3212524672792,0.160310747168569));
#42746=CARTESIAN_POINT('Ctrl Pts',(91.171913675191,89.3401497275551,0.469777013334859));
#42747=CARTESIAN_POINT('Ctrl Pts',(91.1826032723641,89.3655992884037,0.775886821345002));
#42748=CARTESIAN_POINT('Ctrl Pts',(91.1935529189917,89.391667969347,1.08944346643152));
#42749=CARTESIAN_POINT('Ctrl Pts',(91.2043795436452,89.424611527978,1.39947693171589));
#42750=CARTESIAN_POINT('Ctrl Pts',(91.215024676183,89.4641304792557,1.70431228479022));
#42751=CARTESIAN_POINT('Ctrl Pts',(91.2253951394438,89.5026297493095,2.00128217393383));
#42752=CARTESIAN_POINT('Ctrl Pts',(91.2355933099628,89.5473689523756,2.2933174120244));
#42753=CARTESIAN_POINT('Ctrl Pts',(91.2455656344743,89.598025962061,2.57888403832978));
#42754=CARTESIAN_POINT('Ctrl Pts',(91.255175089758,89.6468396833568,2.85405957266256));
#42755=CARTESIAN_POINT('Ctrl Pts',(91.2645748018368,89.70114787508,3.12322770172631));
#42756=CARTESIAN_POINT('Ctrl Pts',(91.2737178999658,89.7606271972365,3.38504614980097));
#42757=CARTESIAN_POINT('Ctrl Pts',(91.2823182118241,89.8165754887718,3.63132156672132));
#42758=CARTESIAN_POINT('Ctrl Pts',(91.2906914560311,89.8770986791098,3.87109354200334));
#42759=CARTESIAN_POINT('Ctrl Pts',(91.2987999164488,89.9419030858499,4.1032822214778));
#42760=CARTESIAN_POINT('Ctrl Pts',(91.306037790628,89.9997495965419,4.31054135099449));
#42761=CARTESIAN_POINT('Ctrl Pts',(91.3130646907178,90.0610069280431,4.51175827860854));
#42762=CARTESIAN_POINT('Ctrl Pts',(91.3198549151684,90.125452206122,4.70619727877906));
#42763=CARTESIAN_POINT('Ctrl Pts',(91.3297591265409,90.2194519937128,4.98980571775603));
#42764=CARTESIAN_POINT('Ctrl Pts',(91.3391790945505,90.3202268487875,5.2595588319091));
#42765=CARTESIAN_POINT('Ctrl Pts',(91.3480459002963,90.4273772894946,5.51347690852223));
#42766=CARTESIAN_POINT('Ctrl Pts',(91.3564160296769,90.5285256711797,5.75317169988783));
#42767=CARTESIAN_POINT('Ctrl Pts',(91.3642932540455,90.6353555913455,5.9787559961686));
#42768=CARTESIAN_POINT('Ctrl Pts',(91.3716179517605,90.7475275290655,6.18851743225739));
#42769=CARTESIAN_POINT('Ctrl Pts',(91.3734040313182,90.7748799213019,6.23966638441593));
#42770=CARTESIAN_POINT('Ctrl Pts',(91.3751572490579,90.8025499231527,6.28987427624291));
#42771=CARTESIAN_POINT('Ctrl Pts',(91.3768767227936,90.8305325581531,6.33911580002801));
#42772=CARTESIAN_POINT('Ctrl Pts',(91.3838277661081,90.9436535113292,6.5381766856929));
#42773=CARTESIAN_POINT('Ctrl Pts',(91.3902275012284,91.0618844843949,6.72144890725323));
#42774=CARTESIAN_POINT('Ctrl Pts',(91.3960543015305,91.1844819091696,6.8883121503807));
#42775=CARTESIAN_POINT('Ctrl Pts',(91.4017460745638,91.3042383243714,7.05130859066168));
#42776=CARTESIAN_POINT('Ctrl Pts',(91.4068911550792,91.4281614478909,7.19864772225971));
#42777=CARTESIAN_POINT('Ctrl Pts',(91.4114676879966,91.555544607769,7.32970427699214));
#42778=CARTESIAN_POINT('Ctrl Pts',(91.4156104620351,91.6708545284483,7.44833943210351));
#42779=CARTESIAN_POINT('Ctrl Pts',(91.4192873349754,91.788999698099,7.55363174654262));
#42780=CARTESIAN_POINT('Ctrl Pts',(91.4224808791114,91.9094430373421,7.64508288529101));
#42781=CARTESIAN_POINT('',(91.4225516156819,75.7396228435513,7.64710637654409));
#42782=CARTESIAN_POINT('',(91.4225478323467,10.,7.64700017509568));
#42783=CARTESIAN_POINT('Origin',(91.4063061648805,74.314120044629,7.18189967179817));
#42784=CARTESIAN_POINT('Ctrl Pts',(91.58909715561,93.086675831127,7.24544107817305));
#42785=CARTESIAN_POINT('Ctrl Pts',(91.5853249826551,92.6791319413053,7.25453598372733));
#42786=CARTESIAN_POINT('Ctrl Pts',(91.8023567151951,91.7588196298495,5.95104667883712));
#42787=CARTESIAN_POINT('Ctrl Pts',(92.4574439919922,91.3092936281842,2.09115015487279));
#42788=CARTESIAN_POINT('Ctrl Pts',(92.8625754518398,91.2873829630029,-0.287760537179462));
#42789=CARTESIAN_POINT('Ctrl Pts',(91.5266216244777,93.086675831127,7.39607283920158));
#42790=CARTESIAN_POINT('Ctrl Pts',(91.5243111521574,92.6063960600366,7.40374358337373));
#42791=CARTESIAN_POINT('Ctrl Pts',(91.6402385249298,91.513499958863,6.06151110265061));
#42792=CARTESIAN_POINT('Ctrl Pts',(92.032393677651,91.1098224857003,2.12217344547534));
#42793=CARTESIAN_POINT('Ctrl Pts',(92.3243862582648,91.2101933454694,-0.265961887845192));
#42794=CARTESIAN_POINT('Ctrl Pts',(91.4497126060208,93.086675831127,7.67310707019059));
#42795=CARTESIAN_POINT('Ctrl Pts',(91.4492713239994,92.4719557018716,7.6778140411117));
#42796=CARTESIAN_POINT('Ctrl Pts',(91.4381750948415,91.0658464019494,6.28858556519888));
#42797=CARTESIAN_POINT('Ctrl Pts',(91.4263661431756,90.5296482141847,2.22881269256035));
#42798=CARTESIAN_POINT('Ctrl Pts',(91.4485971208047,90.6694483528152,-0.214329719174238));
#42799=CARTESIAN_POINT('Ctrl Pts',(91.4334512192121,93.0866758311271,7.9592323230148));
#42800=CARTESIAN_POINT('Ctrl Pts',(91.4335005164316,92.3320306728251,7.96063794301811));
#42801=CARTESIAN_POINT('Ctrl Pts',(91.3840118666307,90.6004638628135,6.536766522352));
#42802=CARTESIAN_POINT('Ctrl Pts',(91.2393283555942,89.7458869600106,2.37555396050599));
#42803=CARTESIAN_POINT('Ctrl Pts',(91.1496834364961,89.7169275251788,-0.166813776372055));
#42804=CARTESIAN_POINT('Ctrl Pts',(91.4377196187991,93.0866758311271,8.08146329470029));
#42805=CARTESIAN_POINT('Ctrl Pts',(91.4377196187991,92.2720643684505,8.08146329470031));
#42806=CARTESIAN_POINT('Ctrl Pts',(91.3874598955253,90.4008617000855,6.64221312910311));
#42807=CARTESIAN_POINT('Ctrl Pts',(91.2405584536332,89.4098162983578,2.43550623145496));
#42808=CARTESIAN_POINT('Ctrl Pts',(91.1502370802217,89.3091360190299,-0.150959494417043));
#42809=CARTESIAN_POINT('',(91.58909715561,93.086675831127,7.24544107817318));
#42810=CARTESIAN_POINT('Ctrl Pts',(91.4225478323467,91.9119711601228,7.64700017509562));
#42811=CARTESIAN_POINT('Ctrl Pts',(91.4226074774724,92.1364408540081,7.64685636758956));
#42812=CARTESIAN_POINT('Ctrl Pts',(91.4353285747236,92.3631549267549,7.61618513923716));
#42813=CARTESIAN_POINT('Ctrl Pts',(91.4783893843702,92.6696806047755,7.51236328337113));
#42814=CARTESIAN_POINT('Ctrl Pts',(91.4954470767239,92.7624627078117,7.47123629827615));
#42815=CARTESIAN_POINT('Ctrl Pts',(91.5366978960653,92.9341785117313,7.37177842335058));
#42816=CARTESIAN_POINT('Ctrl Pts',(91.5603318606974,93.0118641681367,7.31479570310645));
#42817=CARTESIAN_POINT('Ctrl Pts',(91.5881053643775,93.0841117311456,7.24783233851493));
#42818=CARTESIAN_POINT('Ctrl Pts',(91.5886007532291,93.0853951015374,7.24663793017978));
#42819=CARTESIAN_POINT('Ctrl Pts',(91.58909715561,93.0866758311267,7.24544107817286));
#42820=CARTESIAN_POINT('',(92.8625754292032,91.2873829642271,-0.287760404258381));
#42821=CARTESIAN_POINT('Ctrl Pts',(91.1502370903289,89.3091360302963,-0.150959204983707));
#42822=CARTESIAN_POINT('Ctrl Pts',(91.1495911725607,89.7848927781066,-0.169455873021703));
#42823=CARTESIAN_POINT('Ctrl Pts',(91.5042118614738,90.7327211358163,-0.218734501312583));
#42824=CARTESIAN_POINT('Ctrl Pts',(92.3916598732042,91.2198420381397,-0.268686451901444));
#42825=CARTESIAN_POINT('Ctrl Pts',(92.8625754065043,91.2873829654548,-0.287760270972162));
#42826=CARTESIAN_POINT('Ctrl Pts',(91.58909715561,93.086675831127,7.24544107817305));
#42827=CARTESIAN_POINT('Ctrl Pts',(91.5885306803044,93.0254740908309,7.24680687965273));
#42828=CARTESIAN_POINT('Ctrl Pts',(91.5901437089128,92.96415110733,7.23537464053555));
#42829=CARTESIAN_POINT('Ctrl Pts',(91.5939660161344,92.9029937041237,7.21097876029766));
#42830=CARTESIAN_POINT('Ctrl Pts',(91.5977949227363,92.8417307099907,7.18654075950746));
#42831=CARTESIAN_POINT('Ctrl Pts',(91.6038407447144,92.7806339151847,7.14909430796899));
#42832=CARTESIAN_POINT('Ctrl Pts',(91.6121253337132,92.7200107723277,7.09852097569396));
#42833=CARTESIAN_POINT('Ctrl Pts',(91.6195139955599,92.6659436480905,7.05341683707068));
#42834=CARTESIAN_POINT('Ctrl Pts',(91.6286832781972,92.6122535584747,6.99787214157653));
#42835=CARTESIAN_POINT('Ctrl Pts',(91.6396432762326,92.5591709221375,6.93183500913056));
#42836=CARTESIAN_POINT('Ctrl Pts',(91.6481459231917,92.517989991723,6.88060412190116));
#42837=CARTESIAN_POINT('Ctrl Pts',(91.6577262076704,92.4771748933342,6.82305898274586));
#42838=CARTESIAN_POINT('Ctrl Pts',(91.6683867416892,92.436837816641,6.75918785058071));
#42839=CARTESIAN_POINT('Ctrl Pts',(91.6808356851491,92.3897337985673,6.68460170774283));
#42840=CARTESIAN_POINT('Ctrl Pts',(91.6947578751523,92.3432842650912,6.60138824452396));
#42841=CARTESIAN_POINT('Ctrl Pts',(91.7101408212614,92.2977055467774,6.50962770886621));
#42842=CARTESIAN_POINT('Ctrl Pts',(91.7253511778191,92.2526382006346,6.41889668404318));
#42843=CARTESIAN_POINT('Ctrl Pts',(91.7419902419334,92.2084201064472,6.31980602828685));
#42844=CARTESIAN_POINT('Ctrl Pts',(91.760038825923,92.1652536360042,6.21247485688209));
#42845=CARTESIAN_POINT('Ctrl Pts',(91.7685517209288,92.144893499671,6.1618504426047));
#42846=CARTESIAN_POINT('Ctrl Pts',(91.7773780617743,92.1247673141325,6.10939352408842));
#42847=CARTESIAN_POINT('Ctrl Pts',(91.786515161664,92.1048962343662,6.0551205507344));
#42848=CARTESIAN_POINT('Ctrl Pts',(91.7980844073468,92.0797357998109,5.98640100402381));
#42849=CARTESIAN_POINT('Ctrl Pts',(91.8101539803195,92.0549772705195,5.91475735884614));
#42850=CARTESIAN_POINT('Ctrl Pts',(91.8227525475096,92.0306037296996,5.84001898747298));
#42851=CARTESIAN_POINT('Ctrl Pts',(91.8321394069358,92.0124436486409,5.78433340233954));
#42852=CARTESIAN_POINT('Ctrl Pts',(91.841820108938,91.9944974604338,5.72692876552728));
#42853=CARTESIAN_POINT('Ctrl Pts',(91.8518095727628,91.9767619494838,5.66771634912016));
#42854=CARTESIAN_POINT('Ctrl Pts',(91.8544796295684,91.9720214726631,5.6518896222632));
#42855=CARTESIAN_POINT('Ctrl Pts',(91.8571717595234,91.9672960666807,5.63593365747316));
#42856=CARTESIAN_POINT('Ctrl Pts',(91.8598861647593,91.9625855701109,5.61984723960105));
#42857=CARTESIAN_POINT('Ctrl Pts',(91.8698390105423,91.9453137032203,5.5608635498521));
#42858=CARTESIAN_POINT('Ctrl Pts',(91.8800427174097,91.9282047309115,5.50017215809577));
#42859=CARTESIAN_POINT('Ctrl Pts',(91.8904680665019,91.9113624605452,5.43804186158638));
#42860=CARTESIAN_POINT('Ctrl Pts',(91.9011477420642,91.8941093228658,5.37439589602271));
#42861=CARTESIAN_POINT('Ctrl Pts',(91.9120598950474,91.8771361986252,5.30924004188027));
#42862=CARTESIAN_POINT('Ctrl Pts',(91.9231718466379,91.8605477802979,5.24291812414211));
#42863=CARTESIAN_POINT('Ctrl Pts',(91.9300939967006,91.8502140850845,5.20160312530607));
#42864=CARTESIAN_POINT('Ctrl Pts',(91.9370936635461,91.840029534748,5.1598367092995));
#42865=CARTESIAN_POINT('Ctrl Pts',(91.9441629863535,91.8300177688687,5.11771200778641));
#42866=CARTESIAN_POINT('Ctrl Pts',(91.9530021831731,91.8174994596148,5.06504097580957));
#42867=CARTESIAN_POINT('Ctrl Pts',(91.9619388943911,91.8052483186367,5.01182864044714));
#42868=CARTESIAN_POINT('Ctrl Pts',(91.970882393153,91.7933592486235,4.95860730001336));
#42869=CARTESIAN_POINT('Ctrl Pts',(91.9801069434081,91.7810965618673,4.90371346678962));
#42870=CARTESIAN_POINT('Ctrl Pts',(91.9893386674761,91.7692190944305,4.84881036439818));
#42871=CARTESIAN_POINT('Ctrl Pts',(91.9984684117398,91.7578168131328,4.79453601810841));
#42872=CARTESIAN_POINT('Ctrl Pts',(92.0082081950812,91.7456526444299,4.736635122027));
#42873=CARTESIAN_POINT('Ctrl Pts',(92.0178318653954,91.734029343632,4.67945014561064));
#42874=CARTESIAN_POINT('Ctrl Pts',(92.0271967968327,91.7230393596913,4.6238116797602));
#42875=CARTESIAN_POINT('Ctrl Pts',(92.0289426178084,91.7209905946133,4.61343949482865));
#42876=CARTESIAN_POINT('Ctrl Pts',(92.0306794219049,91.7189637941075,4.60312119247992));
#42877=CARTESIAN_POINT('Ctrl Pts',(92.0324062526615,91.7169594971579,4.59286233117898));
#42878=CARTESIAN_POINT('Ctrl Pts',(92.0398245706588,91.7083492080042,4.54879113593744));
#42879=CARTESIAN_POINT('Ctrl Pts',(92.0470908080298,91.7001559318887,4.50574400214578));
#42880=CARTESIAN_POINT('Ctrl Pts',(92.0542922516575,91.6922463002429,4.46319945476744));
#42881=CARTESIAN_POINT('Ctrl Pts',(92.0616802998102,91.6841317134337,4.41955248883739));
#42882=CARTESIAN_POINT('Ctrl Pts',(92.0690001966655,91.6763156644342,4.37643415878823));
#42883=CARTESIAN_POINT('Ctrl Pts',(92.0763548900919,91.6686671431328,4.33322721016378));
#42884=CARTESIAN_POINT('Ctrl Pts',(92.0838564282195,91.6608659105273,4.28915758636189));
#42885=CARTESIAN_POINT('Ctrl Pts',(92.0913941807033,91.6532389198924,4.24499561290133));
#42886=CARTESIAN_POINT('Ctrl Pts',(92.0990858515643,91.6456607594524,4.20003458109334));
#42887=CARTESIAN_POINT('Ctrl Pts',(92.1043372558826,91.6404868531348,4.16933792741902));
#42888=CARTESIAN_POINT('Ctrl Pts',(92.1096605786338,91.6353359838193,4.13826775726759));
#42889=CARTESIAN_POINT('Ctrl Pts',(92.1150954780115,91.6301720209356,4.10658595520359));
#42890=CARTESIAN_POINT('Ctrl Pts',(92.1287606714258,91.6171880544102,4.02692708337743));
#42891=CARTESIAN_POINT('Ctrl Pts',(92.1430127781203,91.6040996030807,3.94362796736308));
#42892=CARTESIAN_POINT('Ctrl Pts',(92.1578199858547,91.5910398045145,3.85690474379228));
#42893=CARTESIAN_POINT('Ctrl Pts',(92.1724246687703,91.5781586306684,3.77136767263173));
#42894=CARTESIAN_POINT('Ctrl Pts',(92.1875693454113,91.5653054560008,3.68249947422854));
#42895=CARTESIAN_POINT('Ctrl Pts',(92.2032165745545,91.5526009563735,3.59055764821891));
#42896=CARTESIAN_POINT('Ctrl Pts',(92.2188526407108,91.5399055203423,3.4986814149988));
#42897=CARTESIAN_POINT('Ctrl Pts',(92.2349905127941,91.5273586862778,3.40373593325176));
#42898=CARTESIAN_POINT('Ctrl Pts',(92.2515862766962,91.5150717688869,3.30602905079902));
#42899=CARTESIAN_POINT('Ctrl Pts',(92.2683161875139,91.5026855338582,3.20753238385809));
#42900=CARTESIAN_POINT('Ctrl Pts',(92.285511386085,91.4905635924277,3.10622954967306));
#42901=CARTESIAN_POINT('Ctrl Pts',(92.3031207114759,91.4788084620001,3.00248738867253));
#42902=CARTESIAN_POINT('Ctrl Pts',(92.3075629326816,91.4758430508613,2.97631684452695));
#42903=CARTESIAN_POINT('Ctrl Pts',(92.3120314792111,91.4729009192974,2.94999131737461));
#42904=CARTESIAN_POINT('Ctrl Pts',(92.3165254731827,91.4699835801806,2.92351719608521));
#42905=CARTESIAN_POINT('Ctrl Pts',(92.3464822972946,91.4505366883178,2.74704152656159));
#42906=CARTESIAN_POINT('Ctrl Pts',(92.3775788968165,91.4321822912413,2.56391010824981));
#42907=CARTESIAN_POINT('Ctrl Pts',(92.409863966054,91.4151044178966,2.37384298721857));
#42908=CARTESIAN_POINT('Ctrl Pts',(92.4399447900898,91.3991925268857,2.19675259349336));
#42909=CARTESIAN_POINT('Ctrl Pts',(92.4710574688264,91.3843889264624,2.01364047459287));
#42910=CARTESIAN_POINT('Ctrl Pts',(92.5032362930585,91.3708756734302,1.82431116516394));
#42911=CARTESIAN_POINT('Ctrl Pts',(92.5326006662774,91.3585443277423,1.65154113282056));
#42912=CARTESIAN_POINT('Ctrl Pts',(92.5628529016303,91.3472876961698,1.47359356773176));
#42913=CARTESIAN_POINT('Ctrl Pts',(92.5940134667883,91.3372703105252,1.29035358815465));
#42914=CARTESIAN_POINT('Ctrl Pts',(92.6238276702814,91.3276857483531,1.11503090028085));
#42915=CARTESIAN_POINT('Ctrl Pts',(92.6544734848737,91.3192356638301,0.934862798866685));
#42916=CARTESIAN_POINT('Ctrl Pts',(92.6859624793554,91.3120880775856,0.749786752227397));
#42917=CARTESIAN_POINT('Ctrl Pts',(92.7155090107104,91.3053814048397,0.576127500634955));
#42918=CARTESIAN_POINT('Ctrl Pts',(92.7457979412411,91.2998215759019,0.39814692469489));
#42919=CARTESIAN_POINT('Ctrl Pts',(92.7768323385618,91.2955681501603,0.215832125552087));
#42920=CARTESIAN_POINT('Ctrl Pts',(92.8048086695962,91.2917338483258,0.0514822552909887));
#42921=CARTESIAN_POINT('Ctrl Pts',(92.8333907705628,91.2889613544647,-0.116389618790874));
#42922=CARTESIAN_POINT('Ctrl Pts',(92.8625754292032,91.2873829642271,-0.287760404258379));
#42923=CARTESIAN_POINT('Ctrl Pts',(91.0729935125999,89.2884471401745,-0.501317068823846));
#42924=CARTESIAN_POINT('Ctrl Pts',(91.1197241873187,89.2796871719146,-0.390508163507493));
#42925=CARTESIAN_POINT('Ctrl Pts',(91.1460420402887,89.295018772996,-0.271089720470437));
#42926=CARTESIAN_POINT('Ctrl Pts',(91.1502370802217,89.3091360190299,-0.150959494417058));
#42927=CARTESIAN_POINT('Ctrl Pts',(91.0785659833411,89.8827976914421,-0.488103491522392));
#42928=CARTESIAN_POINT('Ctrl Pts',(91.1134606024485,89.8581594433367,-0.402571669988518));
#42929=CARTESIAN_POINT('Ctrl Pts',(91.1422251294494,89.8538920391184,-0.292857588424738));
#42930=CARTESIAN_POINT('Ctrl Pts',(91.1494988885875,89.8528580272284,-0.172098537023745));
#42931=CARTESIAN_POINT('Ctrl Pts',(91.5445776770975,90.9120476612661,-0.657679527239712));
#42932=CARTESIAN_POINT('Ctrl Pts',(91.5552809778575,90.8621585022387,-0.546162165936086));
#42933=CARTESIAN_POINT('Ctrl Pts',(91.5695823049944,90.8232749520777,-0.397286209504141));
#42934=CARTESIAN_POINT('Ctrl Pts',(91.5588011984957,90.7973884395163,-0.223158302167056));
#42935=CARTESIAN_POINT('Ctrl Pts',(92.504948962472,91.2832275420818,-1.05297059267511));
#42936=CARTESIAN_POINT('Ctrl Pts',(92.5167201726272,91.2567907012255,-0.822695697158128));
#42937=CARTESIAN_POINT('Ctrl Pts',(92.5044361079448,91.2408035650177,-0.556095448540759));
#42938=CARTESIAN_POINT('Ctrl Pts',(92.4589335566586,91.2294907498527,-0.271411550178746));
#42939=CARTESIAN_POINT('Ctrl Pts',(92.9158220723077,91.2877617901256,-1.22612653954163));
#42940=CARTESIAN_POINT('Ctrl Pts',(92.9375110580147,91.2802976016575,-0.941080682041477));
#42941=CARTESIAN_POINT('Ctrl Pts',(92.9193824107886,91.2843106805936,-0.621328021859675));
#42942=CARTESIAN_POINT('Ctrl Pts',(92.8625754518398,91.2873829630028,-0.287760537179436));
#42943=CARTESIAN_POINT('Ctrl Pts',(91.0729944596691,89.2884469626435,-0.501314823110435));
#42944=CARTESIAN_POINT('Ctrl Pts',(91.0760910161968,89.6187354072337,-0.493972141426567));
#42945=CARTESIAN_POINT('Ctrl Pts',(91.1597068729957,89.9471204610856,-0.520635766372));
#42946=CARTESIAN_POINT('Ctrl Pts',(91.3067951723726,90.2377637383151,-0.575055392016657));
#42947=CARTESIAN_POINT('Ctrl Pts',(91.3913051022974,90.404753519935,-0.606322316505213));
#42948=CARTESIAN_POINT('Ctrl Pts',(91.4967669621847,90.5592843434438,-0.646751364902486));
#42949=CARTESIAN_POINT('Ctrl Pts',(91.6199419811517,90.6945639729357,-0.695154597093447));
#42950=CARTESIAN_POINT('Ctrl Pts',(91.6681673812287,90.7475285619346,-0.714105397807807));
#42951=CARTESIAN_POINT('Ctrl Pts',(91.7191098390842,90.7975443221199,-0.734279243368839));
#42952=CARTESIAN_POINT('Ctrl Pts',(91.7725754743324,90.8442031514439,-0.755605056052291));
#42953=CARTESIAN_POINT('Ctrl Pts',(92.0088629241328,91.0504084221836,-0.849852919572372));
#42954=CARTESIAN_POINT('Ctrl Pts',(92.2944343485593,91.1910450337478,-0.966601521111888));
#42955=CARTESIAN_POINT('Ctrl Pts',(92.5926952164437,91.2526317611319,-1.09077140234095));
#42956=CARTESIAN_POINT('Ctrl Pts',(92.6993400547994,91.2746524393165,-1.13516903655373));
#42957=CARTESIAN_POINT('Ctrl Pts',(92.8076069006992,91.2865673064995,-1.18051532668811));
#42958=CARTESIAN_POINT('Ctrl Pts',(92.915822511863,91.2877616388513,-1.22612076264288));
#42959=CARTESIAN_POINT('Ctrl Pts',(92.8625754518398,91.2873829630028,-0.287760537179436));
#42960=CARTESIAN_POINT('Ctrl Pts',(92.8754271290355,91.2866879076345,-0.363224911886467));
#42961=CARTESIAN_POINT('Ctrl Pts',(92.8862072756933,91.2859507620372,-0.437417830740707));
#42962=CARTESIAN_POINT('Ctrl Pts',(92.8950076206523,91.2853095805842,-0.510372857534215));
#42963=CARTESIAN_POINT('Ctrl Pts',(92.9036100421691,91.2846828195705,-0.581687095234989));
#42964=CARTESIAN_POINT('Ctrl Pts',(92.91032051803,91.2841471694537,-0.651819381696216));
#42965=CARTESIAN_POINT('Ctrl Pts',(92.9151777214578,91.2838271542021,-0.720789677072828));
#42966=CARTESIAN_POINT('Ctrl Pts',(92.9198992702879,91.2835160765091,-0.78783373283413));
#42967=CARTESIAN_POINT('Ctrl Pts',(92.9228694466745,91.2834082879497,-0.853780500196237));
#42968=CARTESIAN_POINT('Ctrl Pts',(92.9240815706073,91.283621545224,-0.91862599103677));
#42969=CARTESIAN_POINT('Ctrl Pts',(92.9252331201156,91.2838241452245,-0.98023090706537));
#42970=CARTESIAN_POINT('Ctrl Pts',(92.924797687566,91.2843161845937,-1.04084229352645));
#42971=CARTESIAN_POINT('Ctrl Pts',(92.9227341589507,91.2852072476302,-1.10042849649169));
#42972=CARTESIAN_POINT('Ctrl Pts',(92.9212649103977,91.2858416914984,-1.14285434018466));
#42973=CARTESIAN_POINT('Ctrl Pts',(92.9189695786858,91.2866785837943,-1.1847599136949));
#42974=CARTESIAN_POINT('Ctrl Pts',(92.9158223779937,91.2877616849247,-1.22612252204872));
#42975=CARTESIAN_POINT('Ctrl Pts',(90.1439527311013,89.336317491566,-1.10685136728317));
#42976=CARTESIAN_POINT('Ctrl Pts',(90.3151654218757,89.33654483375,-1.10972712411023));
#42977=CARTESIAN_POINT('Ctrl Pts',(90.7093380184426,89.328836426874,-1.01221990692448));
#42978=CARTESIAN_POINT('Ctrl Pts',(90.987084357093,89.3045513689281,-0.705026934680929));
#42979=CARTESIAN_POINT('Ctrl Pts',(91.0729935125999,89.2884471401745,-0.501317068823866));
#42980=CARTESIAN_POINT('Ctrl Pts',(91.075103524541,89.2880516047421,-0.496313757512646));
#42981=CARTESIAN_POINT('Ctrl Pts',(91.077213536482,89.2876560693096,-0.491310446201428));
#42982=CARTESIAN_POINT('Ctrl Pts',(91.0793235484234,89.2872605338771,-0.486307134890207));
#42983=CARTESIAN_POINT('Ctrl Pts',(90.143801595563,89.9247440697319,-1.10684594616915));
#42984=CARTESIAN_POINT('Ctrl Pts',(90.3165704386256,89.9249443292083,-1.10983602473274));
#42985=CARTESIAN_POINT('Ctrl Pts',(90.7167195763238,89.9181536514053,-1.00842374473883));
#42986=CARTESIAN_POINT('Ctrl Pts',(90.9957003509126,89.8968398798131,-0.693085693844648));
#42987=CARTESIAN_POINT('Ctrl Pts',(91.0785659833411,89.8827976914421,-0.488103491522395));
#42988=CARTESIAN_POINT('Ctrl Pts',(91.080601243412,89.8824528017156,-0.483068930397127));
#42989=CARTESIAN_POINT('Ctrl Pts',(91.082636503483,89.8821079119892,-0.478034369271858));
#42990=CARTESIAN_POINT('Ctrl Pts',(91.084671763554,89.8817630222627,-0.472999808146592));
#42991=CARTESIAN_POINT('Ctrl Pts',(90.1352665009696,90.9441678384651,-1.59136086076752));
#42992=CARTESIAN_POINT('Ctrl Pts',(90.3977934914655,90.9443213193002,-1.59584479790183));
#42993=CARTESIAN_POINT('Ctrl Pts',(91.0017128227593,90.9391167176331,-1.44377934221854));
#42994=CARTESIAN_POINT('Ctrl Pts',(91.4187885051814,90.9228041323036,-0.969072331891813));
#42995=CARTESIAN_POINT('Ctrl Pts',(91.5445779126446,90.9120474485041,-0.657679632146738));
#42996=CARTESIAN_POINT('Ctrl Pts',(91.5476674221415,90.9117832539473,-0.65003152629624));
#42997=CARTESIAN_POINT('Ctrl Pts',(91.5507569316385,90.9115190593905,-0.642383420445741));
#42998=CARTESIAN_POINT('Ctrl Pts',(91.5538464411354,90.9112548648336,-0.634735314595245));
#42999=CARTESIAN_POINT('Ctrl Pts',(90.1183092500865,91.3240813079716,-2.61311362642649));
#43000=CARTESIAN_POINT('Ctrl Pts',(90.5590840966549,91.324276037382,-2.62053613889691));
#43001=CARTESIAN_POINT('Ctrl Pts',(91.5734888922147,91.3176730301424,-2.36885552449958));
#43002=CARTESIAN_POINT('Ctrl Pts',(92.2855486565955,91.2969267337859,-1.57713512528658));
#43003=CARTESIAN_POINT('Ctrl Pts',(92.504948962472,91.2832275420818,-1.05297059267508));
#43004=CARTESIAN_POINT('Ctrl Pts',(92.5103376461641,91.2828910766852,-1.04009660483988));
#43005=CARTESIAN_POINT('Ctrl Pts',(92.5157263298564,91.2825546112886,-1.02722261700467));
#43006=CARTESIAN_POINT('Ctrl Pts',(92.5211150135483,91.2822181458917,-1.01434862916947));
#43007=CARTESIAN_POINT('Ctrl Pts',(90.1110680230954,91.3356321415171,-3.05422150519115));
#43008=CARTESIAN_POINT('Ctrl Pts',(90.6279554378237,91.335859483701,-3.06290335292686));
#43009=CARTESIAN_POINT('Ctrl Pts',(91.8179539915213,91.3281510768251,-2.7685311706982));
#43010=CARTESIAN_POINT('Ctrl Pts',(92.6564641877337,91.3038660188792,-1.84112222380582));
#43011=CARTESIAN_POINT('Ctrl Pts',(92.9158220723077,91.2877617901256,-1.2261265395416));
#43012=CARTESIAN_POINT('Ctrl Pts',(92.9221921527752,91.2873662546931,-1.21102165077991));
#43013=CARTESIAN_POINT('Ctrl Pts',(92.9285622332428,91.2869707192607,-1.19591676201821));
#43014=CARTESIAN_POINT('Ctrl Pts',(92.9349323137102,91.2865751838282,-1.18081187325654));
#43015=CARTESIAN_POINT('Ctrl Pts',(90.1107901918939,91.3360753235865,-3.0711459203664));
#43016=CARTESIAN_POINT('Ctrl Pts',(90.6305978915811,91.3363039170565,-3.07987608624355));
#43017=CARTESIAN_POINT('Ctrl Pts',(91.8273336218469,91.3285530982371,-2.78386591509371));
#43018=CARTESIAN_POINT('Ctrl Pts',(92.6706954648116,91.3041322651822,-1.85125087366981));
#43019=CARTESIAN_POINT('Ctrl Pts',(92.9315864406855,91.287935760032,-1.2327701822329));
#43020=CARTESIAN_POINT('Ctrl Pts',(92.9379941753582,91.2875379582021,-1.21757969832475));
#43021=CARTESIAN_POINT('Ctrl Pts',(92.9444019100304,91.2871401563719,-1.20238921441658));
#43022=CARTESIAN_POINT('Ctrl Pts',(92.950809644703,91.2867423545425,-1.1871987305084));
#43023=CARTESIAN_POINT('Ctrl Pts',(90.1105123606923,91.336518505656,-3.08807033554168));
#43024=CARTESIAN_POINT('Ctrl Pts',(90.6332403453384,91.3367483504119,-3.09684881956026));
#43025=CARTESIAN_POINT('Ctrl Pts',(91.8367132521725,91.3289551196492,-2.79920065948925));
#43026=CARTESIAN_POINT('Ctrl Pts',(92.6849267418893,91.3043985114853,-1.86137952353379));
#43027=CARTESIAN_POINT('Ctrl Pts',(92.9473508090634,91.2881097299385,-1.23941382492423));
#43028=CARTESIAN_POINT('Ctrl Pts',(92.9537961979409,91.2877096617112,-1.22413774586957));
#43029=CARTESIAN_POINT('Ctrl Pts',(92.9602415868183,91.2873095934837,-1.2088616668149));
#43030=CARTESIAN_POINT('Ctrl Pts',(92.9666869756965,91.2869095252553,-1.19358558776032));
#43031=CARTESIAN_POINT('Ctrl Pts',(90.1102345294908,91.3369616877255,-3.10499475071693));
#43032=CARTESIAN_POINT('Ctrl Pts',(90.6358827990953,91.3371927837674,-3.11382155287696));
#43033=CARTESIAN_POINT('Ctrl Pts',(91.8460928824985,91.3293571410612,-2.81453540388473));
#43034=CARTESIAN_POINT('Ctrl Pts',(92.6991580189678,91.3046647577883,-1.87150817339778));
#43035=CARTESIAN_POINT('Ctrl Pts',(92.9631151774413,91.2882836998453,-1.24605746761554));
#43036=CARTESIAN_POINT('Ctrl Pts',(92.9695982205236,91.2878813652195,-1.23069579341441));
#43037=CARTESIAN_POINT('Ctrl Pts',(92.976081263606,91.2874790305946,-1.21533411921334));
#43038=CARTESIAN_POINT('Ctrl Pts',(92.982564306688,91.2870766959699,-1.1999724450121));
#43039=CARTESIAN_POINT('Ctrl Pts',(90.160240526977,91.33564294717,-3.05463415642725));
#43040=CARTESIAN_POINT('Ctrl Pts',(90.160240526977,91.3221651660551,-2.53993846090831));
#43041=CARTESIAN_POINT('Ctrl Pts',(90.160240526977,90.8771356374981,-1.52530507541132));
#43042=CARTESIAN_POINT('Ctrl Pts',(90.160240526977,89.8512004265566,-1.10698805304281));
#43043=CARTESIAN_POINT('Ctrl Pts',(90.160240526977,89.3363282972182,-1.10698805304298));
#43044=CARTESIAN_POINT('Origin',(-15.5,89.3363282972189,-3.10698805304299));
#43045=CARTESIAN_POINT('Ctrl Pts',(87.1801717081606,89.3363282988687,-1.10698805304295));
#43046=CARTESIAN_POINT('Ctrl Pts',(87.1809813245146,89.3992345992921,-1.10698805309484));
#43047=CARTESIAN_POINT('Ctrl Pts',(87.1832866210845,89.4627424019433,-1.11001543921098));
#43048=CARTESIAN_POINT('Ctrl Pts',(87.187129470656,89.5264776501148,-1.11616520150865));
#43049=CARTESIAN_POINT('Ctrl Pts',(87.1910674424923,89.5917905403543,-1.12246718920731));
#43050=CARTESIAN_POINT('Ctrl Pts',(87.1966200993907,89.6573418722815,-1.13204819937337));
#43051=CARTESIAN_POINT('Ctrl Pts',(87.203811049947,89.7227022829336,-1.1449675097304));
#43052=CARTESIAN_POINT('Ctrl Pts',(87.2111051102722,89.7889998849599,-1.15807206779482));
#43053=CARTESIAN_POINT('Ctrl Pts',(87.2200848028447,89.8551004854209,-1.17461140118494));
#43054=CARTESIAN_POINT('Ctrl Pts',(87.2307523152784,89.9205361930501,-1.19460221302197));
#43055=CARTESIAN_POINT('Ctrl Pts',(87.2382162651295,89.9663208915214,-1.20858958055136));
#43056=CARTESIAN_POINT('Ctrl Pts',(87.2465060400567,90.0117796486007,-1.22426572120492));
#43057=CARTESIAN_POINT('Ctrl Pts',(87.2556159716437,90.0567489430042,-1.24162338388));
#43058=CARTESIAN_POINT('Ctrl Pts',(87.2604932338816,90.0808245399899,-1.25091630467678));
#43059=CARTESIAN_POINT('Ctrl Pts',(87.2656039160684,90.1047532765714,-1.26068799143252));
#43060=CARTESIAN_POINT('Ctrl Pts',(87.270954316896,90.1285431374679,-1.2709510504876));
#43061=CARTESIAN_POINT('Ctrl Pts',(87.2755975934894,90.149188862493,-1.27985771438487));
#43062=CARTESIAN_POINT('Ctrl Pts',(87.2804217917607,90.1697316530008,-1.28913518010658));
#43063=CARTESIAN_POINT('Ctrl Pts',(87.2854336132946,90.1901797105195,-1.29879686804914));
#43064=CARTESIAN_POINT('Ctrl Pts',(87.2950357529848,90.2293561064379,-1.31730767826825));
#43065=CARTESIAN_POINT('Ctrl Pts',(87.3053255436508,90.2681866168731,-1.33722665244101));
#43066=CARTESIAN_POINT('Ctrl Pts',(87.3163477381109,90.3067185976922,-1.35864360537169));
#43067=CARTESIAN_POINT('Ctrl Pts',(87.3269589150686,90.3438137213976,-1.37926192037829));
#43068=CARTESIAN_POINT('Ctrl Pts',(87.3382490804067,90.3806324548932,-1.40126895447338));
#43069=CARTESIAN_POINT('Ctrl Pts',(87.3502731962618,90.4171875014459,-1.42477620192824));
#43070=CARTESIAN_POINT('Ctrl Pts',(87.3595807363489,90.4454837658262,-1.44297252094745));
#43071=CARTESIAN_POINT('Ctrl Pts',(87.3693310582663,90.4736191066984,-1.46207405076418));
#43072=CARTESIAN_POINT('Ctrl Pts',(87.3794381553314,90.5013039965673,-1.48192078954785));
#43073=CARTESIAN_POINT('Ctrl Pts',(87.3891593213109,90.5279317619687,-1.50100969713667));
#43074=CARTESIAN_POINT('Ctrl Pts',(87.399210288944,90.5541426369026,-1.52078749073536));
#43075=CARTESIAN_POINT('Ctrl Pts',(87.4094951378477,90.5797073418087,-1.54107042374681));
#43076=CARTESIAN_POINT('Ctrl Pts',(87.4198399140458,90.6054210059861,-1.56147154043895));
#43077=CARTESIAN_POINT('Ctrl Pts',(87.4304211640305,90.6304806419871,-1.58238342143558));
#43078=CARTESIAN_POINT('Ctrl Pts',(87.4411239553638,90.6546861215032,-1.60358174426702));
#43079=CARTESIAN_POINT('Ctrl Pts',(87.4519852735029,90.6792501259341,-1.62509405083434));
#43080=CARTESIAN_POINT('Ctrl Pts',(87.4629715992353,90.7029342254007,-1.64690101807592));
#43081=CARTESIAN_POINT('Ctrl Pts',(87.4739472901076,90.7255677645028,-1.66873441116712));
#43082=CARTESIAN_POINT('Ctrl Pts',(87.4749424515895,90.7276199384001,-1.67071403614707));
#43083=CARTESIAN_POINT('Ctrl Pts',(87.4759375162713,90.7296635028241,-1.67269385786366));
#43084=CARTESIAN_POINT('Ctrl Pts',(87.4769323776135,90.7316983468611,-1.67467366447506));
#43085=CARTESIAN_POINT('Ctrl Pts',(87.487240957892,90.7527830470282,-1.69518807640608));
#43086=CARTESIAN_POINT('Ctrl Pts',(87.4975729618341,90.772938427932,-1.71570167471874));
#43087=CARTESIAN_POINT('Ctrl Pts',(87.5079761957395,90.792378922515,-1.7363402937014));
#43088=CARTESIAN_POINT('Ctrl Pts',(87.5185605527621,90.8121578813687,-1.75733823662483));
#43089=CARTESIAN_POINT('Ctrl Pts',(87.5292187907148,90.831197092145,-1.77846588968394));
#43090=CARTESIAN_POINT('Ctrl Pts',(87.5400216107143,90.8496889177741,-1.79989273500992));
#43091=CARTESIAN_POINT('Ctrl Pts',(87.5461947406931,90.8602558292989,-1.81213682509357));
#43092=CARTESIAN_POINT('Ctrl Pts',(87.5524154390629,90.8706433698524,-1.824479259004));
#43093=CARTESIAN_POINT('Ctrl Pts',(87.5586995627483,90.8808821355062,-1.83695644235209));
#43094=CARTESIAN_POINT('Ctrl Pts',(87.5697576894779,90.8988992169359,-1.85891245111303));
#43095=CARTESIAN_POINT('Ctrl Pts',(87.5810113301895,90.9164579492982,-1.88128419242032));
#43096=CARTESIAN_POINT('Ctrl Pts',(87.5925562515647,90.9337059646015,-1.90428513289358));
#43097=CARTESIAN_POINT('Ctrl Pts',(87.6006232719739,90.9457580251525,-1.9203570531951));
#43098=CARTESIAN_POINT('Ctrl Pts',(87.6088328636844,90.9576575760466,-1.93673680897017));
#43099=CARTESIAN_POINT('Ctrl Pts',(87.6172221594372,90.9694427107366,-1.95350481112281));
#43100=CARTESIAN_POINT('Ctrl Pts',(87.6276617654798,90.9841080851549,-1.9743708458594));
#43101=CARTESIAN_POINT('Ctrl Pts',(87.6383591632923,90.9985896457159,-1.99582401578415));
#43102=CARTESIAN_POINT('Ctrl Pts',(87.6494815220303,91.0130046012886,-2.01814218570988));
#43103=CARTESIAN_POINT('Ctrl Pts',(87.6602382336877,91.0269456657968,-2.03972664672811));
#43104=CARTESIAN_POINT('Ctrl Pts',(87.6713925473537,91.040824645533,-2.06212033975398));
#43105=CARTESIAN_POINT('Ctrl Pts',(87.6831010036172,91.054705846565,-2.08559834524294));
#43106=CARTESIAN_POINT('Ctrl Pts',(87.6887959017412,91.0614575501148,-2.09701785661214));
#43107=CARTESIAN_POINT('Ctrl Pts',(87.6946219680296,91.0682091219716,-2.10869423950131));
#43108=CARTESIAN_POINT('Ctrl Pts',(87.7005975488372,91.0749639069695,-2.1206611157765));
#43109=CARTESIAN_POINT('Ctrl Pts',(87.7085629407151,91.0839679705562,-2.13661284702354));
#43110=CARTESIAN_POINT('Ctrl Pts',(87.7167814060062,91.0929778638448,-2.15309028524933));
#43111=CARTESIAN_POINT('Ctrl Pts',(87.7250515774332,91.1017521723849,-2.16968910703923));
#43112=CARTESIAN_POINT('Ctrl Pts',(87.7333990978227,91.1106085449631,-2.18644317369393));
#43113=CARTESIAN_POINT('Ctrl Pts',(87.7417992060947,91.119224743197,-2.20332070601891));
#43114=CARTESIAN_POINT('Ctrl Pts',(87.750033277469,91.127399061027,-2.21988107437741));
#43115=CARTESIAN_POINT('Ctrl Pts',(87.7588014889541,91.1361036427854,-2.23751570558721));
#43116=CARTESIAN_POINT('Ctrl Pts',(87.7673813072668,91.1443069962678,-2.25479042416821));
#43117=CARTESIAN_POINT('Ctrl Pts',(87.7754971465442,91.1518216183286,-2.27114837919394));
#43118=CARTESIAN_POINT('Ctrl Pts',(87.781561710307,91.1574369223142,-2.28337186685709));
#43119=CARTESIAN_POINT('Ctrl Pts',(87.7873669143589,91.162669016563,-2.29508284201434));
#43120=CARTESIAN_POINT('Ctrl Pts',(87.7927948247361,91.1674571279853,-2.30604278720604));
#43121=CARTESIAN_POINT('Ctrl Pts',(87.7996472692947,91.1735018608166,-2.31987912781813));
#43122=CARTESIAN_POINT('Ctrl Pts',(87.8059196390114,91.178844448452,-2.33251507029855));
#43123=CARTESIAN_POINT('Ctrl Pts',(87.8118548338986,91.1837708467104,-2.34445206685511));
#43124=CARTESIAN_POINT('Ctrl Pts',(87.8180649889567,91.1889254705509,-2.35694206945039));
#43125=CARTESIAN_POINT('Ctrl Pts',(87.823906245249,91.1936239340945,-2.36866726504968));
#43126=CARTESIAN_POINT('Ctrl Pts',(87.829669383739,91.1981401668116,-2.38022558057711));
#43127=CARTESIAN_POINT('Ctrl Pts',(87.8354607959978,91.2026785560186,-2.39184060082224));
#43128=CARTESIAN_POINT('Ctrl Pts',(87.8411734623358,91.2070327399861,-2.40328732410445));
#43129=CARTESIAN_POINT('Ctrl Pts',(87.8471117902753,91.2114338964109,-2.41519071600823));
#43130=CARTESIAN_POINT('Ctrl Pts',(87.8512688457637,91.2145148733553,-2.42352354321937));
#43131=CARTESIAN_POINT('Ctrl Pts',(87.8555366610844,91.2176180112744,-2.43208050662441));
#43132=CARTESIAN_POINT('Ctrl Pts',(87.8600220973771,91.220808389077,-2.44108087454714));
#43133=CARTESIAN_POINT('Ctrl Pts',(87.8696444727394,91.2276525421897,-2.46038890009945));
#43134=CARTESIAN_POINT('Ctrl Pts',(87.8802474359296,91.2348841143324,-2.48172370628214));
#43135=CARTESIAN_POINT('Ctrl Pts',(87.8915948834889,91.2421541134766,-2.50459342450398));
#43136=CARTESIAN_POINT('Ctrl Pts',(87.9019099966491,91.2487627242195,-2.52538256939003));
#43137=CARTESIAN_POINT('Ctrl Pts',(87.9128402538715,91.2554025165522,-2.54743987935126));
#43138=CARTESIAN_POINT('Ctrl Pts',(87.924197781719,91.2618492258377,-2.57037646160601));
#43139=CARTESIAN_POINT('Ctrl Pts',(87.9306815517323,91.2655295144455,-2.58347046641309));
#43140=CARTESIAN_POINT('Ctrl Pts',(87.9373043715877,91.2691476413293,-2.59685066946608));
#43141=CARTESIAN_POINT('Ctrl Pts',(87.9440297173002,91.2726689695515,-2.61044196548037));
#43142=CARTESIAN_POINT('Ctrl Pts',(87.960267400796,91.2811708690227,-2.64325680837669));
#43143=CARTESIAN_POINT('Ctrl Pts',(87.9770995358465,91.2891135480774,-2.67729577643689));
#43144=CARTESIAN_POINT('Ctrl Pts',(87.9945905667875,91.2963415628946,-2.71269405966598));
#43145=CARTESIAN_POINT('Ctrl Pts',(88.0115055255104,91.3033315209305,-2.7469264900874));
#43146=CARTESIAN_POINT('Ctrl Pts',(88.0290368467593,91.3096533254518,-2.78243047862925));
#43147=CARTESIAN_POINT('Ctrl Pts',(88.0472375405535,91.3151211893758,-2.81931874540366));
#43148=CARTESIAN_POINT('Ctrl Pts',(88.0651978004104,91.3205168219844,-2.85571971255526));
#43149=CARTESIAN_POINT('Ctrl Pts',(88.0838100621149,91.3250813132802,-2.89346901819568));
#43150=CARTESIAN_POINT('Ctrl Pts',(88.1031174442773,91.328586778252,-2.93266035957688));
#43151=CARTESIAN_POINT('Ctrl Pts',(88.1211927081533,91.3318685387642,-2.96935066959187));
#43152=CARTESIAN_POINT('Ctrl Pts',(88.1398773143652,91.3342220622672,-3.0073050648517));
#43153=CARTESIAN_POINT('Ctrl Pts',(88.1591976813982,91.3354152534342,-3.04658337449365));
#43154=CARTESIAN_POINT('Ctrl Pts',(88.1605146733761,91.3354965884934,-3.04926081942083));
#43155=CARTESIAN_POINT('Ctrl Pts',(88.1618346154198,91.3355725136357,-3.05194440826689));
#43156=CARTESIAN_POINT('Ctrl Pts',(88.1631575140448,91.3356429471701,-3.05463415642723));
#43157=CARTESIAN_POINT('Origin',(87.6830802108533,89.8164056004104,-21.4404006053969));
#43158=CARTESIAN_POINT('',(86.1902502672123,89.36157197153,-2.07100501897683));
#43159=CARTESIAN_POINT('Ctrl Pts',(88.1631575140448,91.3356429471701,-3.05463415642723));
#43160=CARTESIAN_POINT('Ctrl Pts',(88.124183067298,91.3351077437208,-3.03419556128796));
#43161=CARTESIAN_POINT('Ctrl Pts',(88.0864878143862,91.3333768450413,-3.01445955873484));
#43162=CARTESIAN_POINT('Ctrl Pts',(88.0500201342306,91.3306864321691,-2.99539287497015));
#43163=CARTESIAN_POINT('Ctrl Pts',(88.0114974957175,91.3278444141936,-2.9752517811804));
#43164=CARTESIAN_POINT('Ctrl Pts',(87.9743443921538,91.323931678406,-2.95585741561027));
#43165=CARTESIAN_POINT('Ctrl Pts',(87.9384783604175,91.3191734284615,-2.93716060694413));
#43166=CARTESIAN_POINT('Ctrl Pts',(87.8998214490329,91.314044920022,-2.91700892467564));
#43167=CARTESIAN_POINT('Ctrl Pts',(87.862659417345,91.3079343309445,-2.89766742671006));
#43168=CARTESIAN_POINT('Ctrl Pts',(87.826869146431,91.3010622887791,-2.87906572662754));
#43169=CARTESIAN_POINT('Ctrl Pts',(87.7910788755169,91.2941902466136,-2.86046402654502));
#43170=CARTESIAN_POINT('Ctrl Pts',(87.7566599094512,91.2865561816687,-2.84260190000763));
#43171=CARTESIAN_POINT('Ctrl Pts',(87.7234761590441,91.2783261530829,-2.82540358311632));
#43172=CARTESIAN_POINT('Ctrl Pts',(87.6999614928354,91.2724941909715,-2.81321651335804));
#43173=CARTESIAN_POINT('Ctrl Pts',(87.6770711590846,91.2663574294425,-2.80136523953461));
#43174=CARTESIAN_POINT('Ctrl Pts',(87.6551971709342,91.2601040376002,-2.79004573565933));
#43175=CARTESIAN_POINT('Ctrl Pts',(87.6314195585944,91.2533064327915,-2.77774113106799));
#43176=CARTESIAN_POINT('Ctrl Pts',(87.6088432471964,91.2463713688833,-2.76606502905615));
#43177=CARTESIAN_POINT('Ctrl Pts',(87.5879488018979,91.2395988470427,-2.75525313865264));
#43178=CARTESIAN_POINT('Ctrl Pts',(87.5764435723448,91.2358696540771,-2.74929972475636));
#43179=CARTESIAN_POINT('Ctrl Pts',(87.5654478461359,91.2321907225832,-2.7436080440749));
#43180=CARTESIAN_POINT('Ctrl Pts',(87.555038909113,91.2286176147318,-2.73821557301104));
#43181=CARTESIAN_POINT('Ctrl Pts',(87.5422095336386,91.2242136355228,-2.73156916561507));
#43182=CARTESIAN_POINT('Ctrl Pts',(87.5302778723077,91.219977990585,-2.72538621930439));
#43183=CARTESIAN_POINT('Ctrl Pts',(87.5186092358907,91.2157211627059,-2.71934392098494));
#43184=CARTESIAN_POINT('Ctrl Pts',(87.506874776617,91.211440322032,-2.71326753801993));
#43185=CARTESIAN_POINT('Ctrl Pts',(87.4954062542228,91.2071377424359,-2.70733336240154));
#43186=CARTESIAN_POINT('Ctrl Pts',(87.4835738694206,91.2025717112479,-2.70122343166701));
#43187=CARTESIAN_POINT('Ctrl Pts',(87.4724633848583,91.1982842561091,-2.69548627113366));
#43188=CARTESIAN_POINT('Ctrl Pts',(87.4610319734181,91.1937644613851,-2.68959406531049));
#43189=CARTESIAN_POINT('Ctrl Pts',(87.4487730225627,91.1887721588258,-2.68329335731511));
#43190=CARTESIAN_POINT('Ctrl Pts',(87.4398107094158,91.1851223702437,-2.67868701548633));
#43191=CARTESIAN_POINT('Ctrl Pts',(87.4304063189508,91.1812193556846,-2.67386248649661));
#43192=CARTESIAN_POINT('Ctrl Pts',(87.4203684857532,91.1769533001184,-2.66872514261175));
#43193=CARTESIAN_POINT('Ctrl Pts',(87.4057592140019,91.1707443938886,-2.66124814519441));
#43194=CARTESIAN_POINT('Ctrl Pts',(87.3898118120652,91.1637602899488,-2.6530849689379));
#43195=CARTESIAN_POINT('Ctrl Pts',(87.3730879296227,91.1561437129978,-2.64452633776897));
#43196=CARTESIAN_POINT('Ctrl Pts',(87.3571442168142,91.1488824495976,-2.63636696700923));
#43197=CARTESIAN_POINT('Ctrl Pts',(87.3404952035311,91.141045910275,-2.62784839343006));
#43198=CARTESIAN_POINT('Ctrl Pts',(87.3236132844534,91.132799976853,-2.61921364873704));
#43199=CARTESIAN_POINT('Ctrl Pts',(87.3071056699685,91.1247368716235,-2.61077035292972));
#43200=CARTESIAN_POINT('Ctrl Pts',(87.2903756562767,91.1162822633743,-2.60221612418815));
#43201=CARTESIAN_POINT('Ctrl Pts',(87.2738456843879,91.1076361632912,-2.59376684725751));
#43202=CARTESIAN_POINT('Ctrl Pts',(87.2607683793518,91.1007960011348,-2.58708239718704));
#43203=CARTESIAN_POINT('Ctrl Pts',(87.2478159182393,91.0938369289325,-2.58046341887368));
#43204=CARTESIAN_POINT('Ctrl Pts',(87.2351872617252,91.0868779671904,-2.57401095830464));
#43205=CARTESIAN_POINT('Ctrl Pts',(87.2107173380054,91.0733939308791,-2.5615083442892));
#43206=CARTESIAN_POINT('Ctrl Pts',(87.1874406518238,91.0599114460314,-2.54966021092387));
#43207=CARTESIAN_POINT('Ctrl Pts',(87.165076768962,91.0463909473482,-2.5383036473695));
#43208=CARTESIAN_POINT('Ctrl Pts',(87.1419463568809,91.0324070292594,-2.52655783397651));
#43209=CARTESIAN_POINT('Ctrl Pts',(87.1197922232544,91.0183821534191,-2.51533772363528));
#43210=CARTESIAN_POINT('Ctrl Pts',(87.0983283326534,91.00422277849,-2.50447024379615));
#43211=CARTESIAN_POINT('Ctrl Pts',(87.0879295888591,90.9973628985683,-2.49920520864306));
#43212=CARTESIAN_POINT('Ctrl Pts',(87.0776932287772,90.9904707476906,-2.494023060883));
#43213=CARTESIAN_POINT('Ctrl Pts',(87.0675888592305,90.9835319618959,-2.48890483328146));
#43214=CARTESIAN_POINT('Ctrl Pts',(87.043212850556,90.9667926787627,-2.47655750573793));
#43215=CARTESIAN_POINT('Ctrl Pts',(87.0196188092812,90.9497958277107,-2.46460833471837));
#43216=CARTESIAN_POINT('Ctrl Pts',(86.9965778064139,90.9324284807778,-2.45294865614562));
#43217=CARTESIAN_POINT('Ctrl Pts',(86.9808925986884,90.9206056254163,-2.44501130717349));
#43218=CARTESIAN_POINT('Ctrl Pts',(86.9654641237958,90.9086101310892,-2.43720844077603));
#43219=CARTESIAN_POINT('Ctrl Pts',(86.9502268336126,90.8963951926264,-2.42951034793026));
#43220=CARTESIAN_POINT('Ctrl Pts',(86.92793943356,90.8785285498793,-2.41825044063491));
#43221=CARTESIAN_POINT('Ctrl Pts',(86.9060596142682,90.8601940094954,-2.40721377986471));
#43222=CARTESIAN_POINT('Ctrl Pts',(86.8843984920877,90.8412249520214,-2.39631865245234));
#43223=CARTESIAN_POINT('Ctrl Pts',(86.8630554125796,90.8225344105764,-2.38558349438085));
#43224=CARTESIAN_POINT('Ctrl Pts',(86.8419244117787,90.803227575224,-2.37498562940267));
#43225=CARTESIAN_POINT('Ctrl Pts',(86.8208559592854,90.7831110903895,-2.36446654545333));
#43226=CARTESIAN_POINT('Ctrl Pts',(86.8093206249171,90.7720969744285,-2.35870716893329));
#43227=CARTESIAN_POINT('Ctrl Pts',(86.7978046062476,90.7608395736221,-2.35297176235819));
#43228=CARTESIAN_POINT('Ctrl Pts',(86.7862878863241,90.7493031341169,-2.34725351335198));
#43229=CARTESIAN_POINT('Ctrl Pts',(86.7638044997236,90.7267812501855,-2.33609012621241));
#43230=CARTESIAN_POINT('Ctrl Pts',(86.7413183963911,90.7031851868892,-2.32494366389328));
#43231=CARTESIAN_POINT('Ctrl Pts',(86.7190997813865,90.6786772487217,-2.31395319482394));
#43232=CARTESIAN_POINT('Ctrl Pts',(86.6972473007274,90.6545731700162,-2.30314383462206));
#43233=CARTESIAN_POINT('Ctrl Pts',(86.6756538813806,90.6295872766236,-2.2924855240778));
#43234=CARTESIAN_POINT('Ctrl Pts',(86.6545463484143,90.6039113229801,-2.28209427458063));
#43235=CARTESIAN_POINT('Ctrl Pts',(86.6329083361247,90.5775900754248,-2.27144186983567));
#43236=CARTESIAN_POINT('Ctrl Pts',(86.61178145361,90.5505437879137,-2.26107038093081));
#43237=CARTESIAN_POINT('Ctrl Pts',(86.5913713850932,90.5230159582284,-2.25108417297625));
#43238=CARTESIAN_POINT('Ctrl Pts',(86.5709613165765,90.4954881285431,-2.2410979650217));
#43239=CARTESIAN_POINT('Ctrl Pts',(86.5512683288104,90.4674791558148,-2.2314971712541));
#43240=CARTESIAN_POINT('Ctrl Pts',(86.5324541896129,90.4392646419604,-2.2223629035355));
#43241=CARTESIAN_POINT('Ctrl Pts',(86.5063706948204,90.4001486814867,-2.20969936246297));
#43242=CARTESIAN_POINT('Ctrl Pts',(86.4819637685746,90.3606416562032,-2.19792587420816));
#43243=CARTESIAN_POINT('Ctrl Pts',(86.4591214247338,90.3207466950585,-2.18698358989917));
#43244=CARTESIAN_POINT('Ctrl Pts',(86.4386864276022,90.2850562500571,-2.17719450914522));
#43245=CARTESIAN_POINT('Ctrl Pts',(86.4195039043341,90.2490544887903,-2.16807084086696));
#43246=CARTESIAN_POINT('Ctrl Pts',(86.401516771989,90.2127201935101,-2.15958318527142));
#43247=CARTESIAN_POINT('Ctrl Pts',(86.3847022648606,90.1787546199392,-2.15164886073449));
#43248=CARTESIAN_POINT('Ctrl Pts',(86.3689323972156,90.1444980963592,-2.14427035017234));
#43249=CARTESIAN_POINT('Ctrl Pts',(86.3541576019023,90.1099265201261,-2.13742227339407));
#43250=CARTESIAN_POINT('Ctrl Pts',(86.3373953043518,90.0707043830124,-2.12965299482398));
#43251=CARTESIAN_POINT('Ctrl Pts',(86.3219121068208,90.0310655075962,-2.12256586190349));
#43252=CARTESIAN_POINT('Ctrl Pts',(86.3077153536283,89.9911195334076,-2.11616185769678));
#43253=CARTESIAN_POINT('Ctrl Pts',(86.284148276165,89.9248079017777,-2.10553099998114));
#43254=CARTESIAN_POINT('Ctrl Pts',(86.2641285953554,89.8576510746475,-2.09678384087623));
#43255=CARTESIAN_POINT('Ctrl Pts',(86.2476555064506,89.7901401227157,-2.08990709893543));
#43256=CARTESIAN_POINT('Ctrl Pts',(86.2314446765148,89.7237039754393,-2.08313983781278));
#43257=CARTESIAN_POINT('Ctrl Pts',(86.2186683668785,89.6569254107969,-2.0781838754981));
#43258=CARTESIAN_POINT('Ctrl Pts',(86.2092846019207,89.5902530414544,-2.07500543711997));
#43259=CARTESIAN_POINT('Ctrl Pts',(86.2000908889582,89.5249310061065,-2.07189137253616));
#43260=CARTESIAN_POINT('Ctrl Pts',(86.1941535918736,89.4597112967076,-2.07048349693735));
#43261=CARTESIAN_POINT('Ctrl Pts',(86.1913944677538,89.3949904423331,-2.07073036733176));
#43262=CARTESIAN_POINT('Ctrl Pts',(86.1909189222028,89.3838355565729,-2.07077291638452));
#43263=CARTESIAN_POINT('Ctrl Pts',(86.1905376942052,89.3726954197668,-2.07086457421945));
#43264=CARTESIAN_POINT('Ctrl Pts',(86.1902502672123,89.36157197153,-2.0710050189768));
#43265=CARTESIAN_POINT('Origin',(88.1895895832767,89.309896227987,-2.097588053043));
#43266=CARTESIAN_POINT('Ctrl Pts',(85.2550045405388,90.2451666207738,-37.7617694830788));
#43267=CARTESIAN_POINT('Ctrl Pts',(85.255363048177,90.768357762358,-37.7480786287324));
#43268=CARTESIAN_POINT('Ctrl Pts',(85.6889031746489,91.8105826366148,-37.7321396576666));
#43269=CARTESIAN_POINT('Ctrl Pts',(86.7311280489057,92.2441227630867,-37.7480786287324));
#43270=CARTESIAN_POINT('Ctrl Pts',(87.2543191904899,92.2444812707249,-37.7617694830788));
#43271=CARTESIAN_POINT('Ctrl Pts',(75.2584312907832,90.5511720694203,-47.5));
#43272=CARTESIAN_POINT('Ctrl Pts',(77.4650261308046,90.5511720694203,-47.5));
#43273=CARTESIAN_POINT('Ctrl Pts',(81.1300004243624,90.5113705218143,-46.2333668494077));
#43274=CARTESIAN_POINT('Ctrl Pts',(84.478413552828,90.383091666781,-42.1510569876519));
#43275=CARTESIAN_POINT('Ctrl Pts',(85.2164965944963,90.2913761560247,-39.2323286131325));
#43276=CARTESIAN_POINT('Ctrl Pts',(85.2550045405387,90.2451666207738,-37.7617694830788));
#43277=CARTESIAN_POINT('Ctrl Pts',(75.2584312907832,91.1395973600927,-47.5));
#43278=CARTESIAN_POINT('Ctrl Pts',(77.4670951911264,91.1395973600927,-47.5));
#43279=CARTESIAN_POINT('Ctrl Pts',(81.1392252850699,91.1009206499792,-46.2267296120393));
#43280=CARTESIAN_POINT('Ctrl Pts',(84.4840025353405,90.9766701096404,-42.1376317328217));
#43281=CARTESIAN_POINT('Ctrl Pts',(85.219301957833,90.887811901897,-39.2158889581178));
#43282=CARTESIAN_POINT('Ctrl Pts',(85.2554142635537,90.8430993540129,-37.7461227923972));
#43283=CARTESIAN_POINT('Ctrl Pts',(75.2584312907832,92.1589999410684,-47.9846092184166));
#43284=CARTESIAN_POINT('Ctrl Pts',(77.5815873059841,92.1589999410684,-47.9846092184166));
#43285=CARTESIAN_POINT('Ctrl Pts',(81.4387359100009,92.1224372066137,-46.6481163053899));
#43286=CARTESIAN_POINT('Ctrl Pts',(84.9531426784777,92.0046542490965,-42.3462380271908));
#43287=CARTESIAN_POINT('Ctrl Pts',(85.720871688066,91.9205951811969,-39.2771107135351));
#43288=CARTESIAN_POINT('Ctrl Pts',(85.7576636533789,91.8782650349883,-37.7321678881942));
#43289=CARTESIAN_POINT('Ctrl Pts',(75.2584312907832,92.5389343355587,-49.0064783643681));
#43290=CARTESIAN_POINT('Ctrl Pts',(77.809159743246,92.5389343355587,-49.0064783643681));
#43291=CARTESIAN_POINT('Ctrl Pts',(82.0449037733496,92.5005286834595,-47.541712776543));
#43292=CARTESIAN_POINT('Ctrl Pts',(85.9122667599928,92.3769702085664,-42.821571277986));
#43293=CARTESIAN_POINT('Ctrl Pts',(86.7624698449403,92.2886427914275,-39.4489735861607));
#43294=CARTESIAN_POINT('Ctrl Pts',(86.8058696405605,92.2441739784637,-37.7500344650676));
#43295=CARTESIAN_POINT('Ctrl Pts',(75.2584312907832,92.5504867193714,-49.4476461033843));
#43296=CARTESIAN_POINT('Ctrl Pts',(77.9063450988089,92.5504867193714,-49.4476461033843));
#43297=CARTESIAN_POINT('Ctrl Pts',(82.3043142510782,92.5106851717654,-47.9276863226734));
#43298=CARTESIAN_POINT('Ctrl Pts',(86.322410005237,92.3824063167322,-43.0289144885665));
#43299=CARTESIAN_POINT('Ctrl Pts',(87.208109655239,92.2906908059758,-39.5264404391433));
#43300=CARTESIAN_POINT('Ctrl Pts',(87.2543191904899,92.2444812707249,-37.7617694830788));
#43301=CARTESIAN_POINT('Ctrl Pts',(88.1631575140448,91.3356429471701,-3.05463415642723));
#43302=CARTESIAN_POINT('Ctrl Pts',(87.7276675876766,91.3296627285863,-2.82625882245248));
#43303=CARTESIAN_POINT('Ctrl Pts',(87.0043735590609,91.0664431895442,-2.45358865583326));
#43304=CARTESIAN_POINT('Ctrl Pts',(86.3435308501919,90.2412106490475,-2.1284078798545));
#43305=CARTESIAN_POINT('Ctrl Pts',(86.1978501323124,89.6556873751854,-2.0672915152486));
#43306=CARTESIAN_POINT('Ctrl Pts',(86.1902502672123,89.36157197153,-2.07100501897683));
#43307=CARTESIAN_POINT('Ctrl Pts',(88.1631575140448,91.3356429471701,-3.05463415642723));
#43308=CARTESIAN_POINT('Ctrl Pts',(87.7692886224038,91.328601363782,-2.7857269358228));
#43309=CARTESIAN_POINT('Ctrl Pts',(87.1142765354439,91.1191475971964,-2.34480471055169));
#43310=CARTESIAN_POINT('Ctrl Pts',(86.4014231842208,90.3524676497433,-1.89032942158981));
#43311=CARTESIAN_POINT('Ctrl Pts',(86.2078572067391,89.6977570479582,-1.77753675760084));
#43312=CARTESIAN_POINT('Ctrl Pts',(86.1980654567346,89.3613726790949,-1.7797871494462));
#43313=CARTESIAN_POINT('Ctrl Pts',(88.1631575140448,91.3356429471701,-3.05463415642723));
#43314=CARTESIAN_POINT('Ctrl Pts',(87.8421254331765,91.3267439753744,-2.71479613422087));
#43315=CARTESIAN_POINT('Ctrl Pts',(87.308171569064,91.1549414363569,-2.15334405073248));
#43316=CARTESIAN_POINT('Ctrl Pts',(86.6640965961536,90.4396432399676,-1.48178626750332));
#43317=CARTESIAN_POINT('Ctrl Pts',(86.4614207085451,89.7274876819463,-1.28282841731933));
#43318=CARTESIAN_POINT('Ctrl Pts',(86.4514440921898,89.3549113510914,-1.28187054924034));
#43319=CARTESIAN_POINT('Ctrl Pts',(88.1631575140448,91.3356429471701,-3.05463415642723));
#43320=CARTESIAN_POINT('Ctrl Pts',(87.9149622439492,91.3248865869668,-2.64386533261894));
#43321=CARTESIAN_POINT('Ctrl Pts',(87.5023583873512,91.0955176026836,-1.96564739785147));
#43322=CARTESIAN_POINT('Ctrl Pts',(87.0788762189177,90.3062539188069,-1.27547122221532));
#43323=CARTESIAN_POINT('Ctrl Pts',(86.9673853444448,89.6674021890502,-1.10782368975853));
#43324=CARTESIAN_POINT('Ctrl Pts',(86.9617506266305,89.3418981857608,-1.10698805304755));
#43325=CARTESIAN_POINT('Ctrl Pts',(88.1631575140448,91.3356429471701,-3.05463415642723));
#43326=CARTESIAN_POINT('Ctrl Pts',(87.9461780199947,91.3240905633635,-2.61346641764668));
#43327=CARTESIAN_POINT('Ctrl Pts',(87.5858023537025,91.051616358282,-1.88737481367219));
#43328=CARTESIAN_POINT('Ctrl Pts',(87.2565425753813,90.217928226652,-1.23928803986399));
#43329=CARTESIAN_POINT('Ctrl Pts',(87.1839582822796,89.6305409440478,-1.10698805328564));
#43330=CARTESIAN_POINT('Ctrl Pts',(87.1801717081606,89.3363282988687,-1.10698805304295));
#43331=CARTESIAN_POINT('Ctrl Pts',(87.1801717078612,89.3363282980585,-1.10698805304297));
#43332=CARTESIAN_POINT('Ctrl Pts',(86.986974593322,89.3412549565535,-1.10698805310356));
#43333=CARTESIAN_POINT('Ctrl Pts',(86.7935476038327,89.346187477924,-1.16563012062864));
#43334=CARTESIAN_POINT('Ctrl Pts',(86.6327644793133,89.3502875478451,-1.27209918347876));
#43335=CARTESIAN_POINT('Ctrl Pts',(86.6117740261896,89.350822817487,-1.28599886281115));
#43336=CARTESIAN_POINT('Ctrl Pts',(86.5913399091692,89.3513438999854,-1.300713624352));
#43337=CARTESIAN_POINT('Ctrl Pts',(86.5715352293929,89.3518489311772,-1.31621935028793));
#43338=CARTESIAN_POINT('Ctrl Pts',(86.5429493932245,89.3525778871146,-1.33860012828001));
#43339=CARTESIAN_POINT('Ctrl Pts',(86.5156749092888,89.3532734022016,-1.36262877616714));
#43340=CARTESIAN_POINT('Ctrl Pts',(86.4898154142358,89.3539328335307,-1.38811208904232));
#43341=CARTESIAN_POINT('Ctrl Pts',(86.3515511994784,89.3574586469592,-1.52436495232858));
#43342=CARTESIAN_POINT('Ctrl Pts',(86.2537125682951,89.3599536197447,-1.70223522259017));
#43343=CARTESIAN_POINT('Ctrl Pts',(86.2121701572108,89.3610129924816,-1.89221471236442));
#43344=CARTESIAN_POINT('Ctrl Pts',(86.1993276814267,89.3613404883675,-1.95094522254019));
#43345=CARTESIAN_POINT('Ctrl Pts',(86.1918650648035,89.361530793087,-2.01083272075166));
#43346=CARTESIAN_POINT('Ctrl Pts',(86.1902502672122,89.3615719715295,-2.07100501897683));
#43347=CARTESIAN_POINT('Ctrl Pts',(86.1902502672122,89.3615719715295,-2.07100501897685));
#43348=CARTESIAN_POINT('Ctrl Pts',(86.1898112279965,89.3445811178224,-2.07121954565544));
#43349=CARTESIAN_POINT('Ctrl Pts',(86.1895887889698,89.3275846658978,-2.07143695222894));
#43350=CARTESIAN_POINT('Ctrl Pts',(86.1895830224156,89.3105881388947,-2.07165716804925));
#43351=CARTESIAN_POINT('Ctrl Pts',(86.1895829552146,89.3103900685883,-2.07165973435088));
#43352=CARTESIAN_POINT('Ctrl Pts',(86.1895828880137,89.3101919982818,-2.07166230065252));
#43353=CARTESIAN_POINT('Ctrl Pts',(86.1895828208127,89.3099939279753,-2.07166486695415));
#43354=CARTESIAN_POINT('Ctrl Pts',(86.1980654567286,89.3613726788541,-1.77978714944225));
#43355=CARTESIAN_POINT('Ctrl Pts',(86.1975636493793,89.3444249834398,-1.77995888510552));
#43356=CARTESIAN_POINT('Ctrl Pts',(86.197283582297,89.3275447733785,-1.78013366040719));
#43357=CARTESIAN_POINT('Ctrl Pts',(86.1972122166855,89.3105881388946,-1.78030999320299));
#43358=CARTESIAN_POINT('Ctrl Pts',(86.197211385021,89.3103905334786,-1.7803120481105));
#43359=CARTESIAN_POINT('Ctrl Pts',(86.1972105533565,89.3101929280626,-1.780314103018));
#43360=CARTESIAN_POINT('Ctrl Pts',(86.197209721692,89.3099953226466,-1.78031615792551));
#43361=CARTESIAN_POINT('Ctrl Pts',(86.4514427968123,89.3549113834669,-1.28186895699144));
#43362=CARTESIAN_POINT('Ctrl Pts',(86.4509642454791,89.3401486525684,-1.28192017560773));
#43363=CARTESIAN_POINT('Ctrl Pts',(86.4506709354371,89.3253608418186,-1.28197188206309));
#43364=CARTESIAN_POINT('Ctrl Pts',(86.4505661728559,89.3105881388947,-1.28202448439753));
#43365=CARTESIAN_POINT('Ctrl Pts',(86.4505649519973,89.3104159840895,-1.28202509740279));
#43366=CARTESIAN_POINT('Ctrl Pts',(86.4505637311387,89.3102438292843,-1.28202571040806));
#43367=CARTESIAN_POINT('Ctrl Pts',(86.45056251028,89.3100716744791,-1.28202632341332));
#43368=CARTESIAN_POINT('Ctrl Pts',(86.9617506266276,89.3418981849479,-1.10698805304297));
#43369=CARTESIAN_POINT('Ctrl Pts',(86.9614542396352,89.3314681720558,-1.10698753729022));
#43370=CARTESIAN_POINT('Ctrl Pts',(86.9612894937895,89.321023188403,-1.10698858338657));
#43371=CARTESIAN_POINT('Ctrl Pts',(86.9612582836839,89.3105881388952,-1.10698805304299));
#43372=CARTESIAN_POINT('Ctrl Pts',(86.9612579199746,89.3104665332605,-1.10698804686259));
#43373=CARTESIAN_POINT('Ctrl Pts',(86.9612575562653,89.3103449276258,-1.10698804068219));
#43374=CARTESIAN_POINT('Ctrl Pts',(86.961257192556,89.3102233219911,-1.10698803450179));
#43375=CARTESIAN_POINT('Ctrl Pts',(87.1801717081606,89.3363282980509,-1.10698805304297));
#43376=CARTESIAN_POINT('Ctrl Pts',(87.1799529602604,89.327750178993,-1.10698805304297));
#43377=CARTESIAN_POINT('Ctrl Pts',(87.1798435685364,89.3191691964538,-1.10698805304298));
#43378=CARTESIAN_POINT('Ctrl Pts',(87.1798435685364,89.3105881388955,-1.10698805304299));
#43379=CARTESIAN_POINT('Ctrl Pts',(87.1798435685364,89.3104881388955,-1.10698805304299));
#43380=CARTESIAN_POINT('Ctrl Pts',(87.1798435685364,89.3103881388955,-1.10698805304299));
#43381=CARTESIAN_POINT('Ctrl Pts',(87.1798435685364,89.3102881388955,-1.10698805304299));
#43382=CARTESIAN_POINT('Ctrl Pts',(91.4377196187991,156.913324168873,8.08146329470035));
#43383=CARTESIAN_POINT('Ctrl Pts',(91.4377196187991,157.727935631549,8.08146329470035));
#43384=CARTESIAN_POINT('Ctrl Pts',(91.3874529113015,159.599073148146,6.6420131271022));
#43385=CARTESIAN_POINT('Ctrl Pts',(91.2405584536332,160.590183701642,2.43550623145496));
#43386=CARTESIAN_POINT('Ctrl Pts',(91.1502370802217,160.69086398097,-0.150959494417029));
#43387=CARTESIAN_POINT('Ctrl Pts',(91.4320284193498,156.913324168873,7.91848866578636));
#43388=CARTESIAN_POINT('Ctrl Pts',(91.4320955975205,157.647977415275,7.92036314283331));
#43389=CARTESIAN_POINT('Ctrl Pts',(91.38379809735,159.333585543345,6.50145851226274));
#43390=CARTESIAN_POINT('Ctrl Pts',(91.2407254195219,160.144105621148,2.35530625695578));
#43391=CARTESIAN_POINT('Ctrl Pts',(91.1494988885875,160.147141972772,-0.17209853702371));
#43392=CARTESIAN_POINT('Ctrl Pts',(91.457142298579,156.913324168873,7.63207595683103));
#43393=CARTESIAN_POINT('Ctrl Pts',(91.4565107551976,157.508064928933,7.63725758523718));
#43394=CARTESIAN_POINT('Ctrl Pts',(91.4578535622827,158.867779743716,6.25239009438346));
#43395=CARTESIAN_POINT('Ctrl Pts',(91.4939819452728,159.360273367214,2.20738938079657));
#43396=CARTESIAN_POINT('Ctrl Pts',(91.5591466258767,159.202876015707,-0.223160070622605));
#43397=CARTESIAN_POINT('Ctrl Pts',(91.5422405072608,156.913324168873,7.35841489894452));
#43398=CARTESIAN_POINT('Ctrl Pts',(91.5395635317808,157.375422645648,7.36644140842234));
#43399=CARTESIAN_POINT('Ctrl Pts',(91.6801624761514,158.424618392484,6.03365575290111));
#43400=CARTESIAN_POINT('Ctrl Pts',(92.1374778593056,158.838644069068,2.11462665251042));
#43401=CARTESIAN_POINT('Ctrl Pts',(92.4589335566586,158.770509250147,-0.271411550178741));
#43402=CARTESIAN_POINT('Ctrl Pts',(91.58909715561,156.913324168873,7.24544107817313));
#43403=CARTESIAN_POINT('Ctrl Pts',(91.5853249826551,157.320868058695,7.25453598372737));
#43404=CARTESIAN_POINT('Ctrl Pts',(91.8023883802847,158.241145574595,5.95086191199219));
#43405=CARTESIAN_POINT('Ctrl Pts',(92.4574439919921,158.690706371816,2.09115015487279));
#43406=CARTESIAN_POINT('Ctrl Pts',(92.8625754518397,158.712617036997,-0.287760537179443));
#43407=CARTESIAN_POINT('Ctrl Pts',(91.5890971556102,156.913324168873,7.24544107817276));
#43408=CARTESIAN_POINT('Ctrl Pts',(91.5886007062861,156.914602946531,7.2466380433621));
#43409=CARTESIAN_POINT('Ctrl Pts',(91.5881052590362,156.915884352469,7.24783259249833));
#43410=CARTESIAN_POINT('Ctrl Pts',(91.5604131490964,156.987799387122,7.3145997125405));
#43411=CARTESIAN_POINT('Ctrl Pts',(91.5368299604914,157.065010772564,7.37146000913773));
#43412=CARTESIAN_POINT('Ctrl Pts',(91.495628293212,157.236100392461,7.47079937588061));
#43413=CARTESIAN_POINT('Ctrl Pts',(91.478686780085,157.328277896546,7.51164624679135));
#43414=CARTESIAN_POINT('Ctrl Pts',(91.4376471080668,157.620690154754,7.61059503451815));
#43415=CARTESIAN_POINT('Ctrl Pts',(91.4227824536144,157.845286317342,7.64643449099364));
#43416=CARTESIAN_POINT('Ctrl Pts',(91.4225478323467,158.087957667101,7.64700017509564));
#43417=CARTESIAN_POINT('Ctrl Pts',(92.8625754425794,158.712617036496,-0.287760482803719));
#43418=CARTESIAN_POINT('Ctrl Pts',(92.3916599004329,158.780157954239,-0.268686664446164));
#43419=CARTESIAN_POINT('Ctrl Pts',(91.5044997834072,159.266986657335,-0.218756146499138));
#43420=CARTESIAN_POINT('Ctrl Pts',(91.1495911646244,160.215107223448,-0.169456098759214));
#43421=CARTESIAN_POINT('Ctrl Pts',(91.1502370822862,160.690863978669,-0.150959435297135));
#43422=CARTESIAN_POINT('Ctrl Pts',(92.9158220723077,158.712238209874,-1.22612653954167));
#43423=CARTESIAN_POINT('Ctrl Pts',(92.9375110967227,158.719702411664,-0.941080173323778));
#43424=CARTESIAN_POINT('Ctrl Pts',(92.9193825871302,158.715689328943,-0.621329057328509));
#43425=CARTESIAN_POINT('Ctrl Pts',(92.8625754518397,158.712617036997,-0.28776053717938));
#43426=CARTESIAN_POINT('Ctrl Pts',(92.3679912591934,158.718283873933,-0.995251943719626));
#43427=CARTESIAN_POINT('Ctrl Pts',(92.3764867231847,158.751593799993,-0.784008019452829));
#43428=CARTESIAN_POINT('Ctrl Pts',(92.365843890217,158.773327481687,-0.533986673761951));
#43429=CARTESIAN_POINT('Ctrl Pts',(92.3243862582648,158.789806654531,-0.265961887845135));
#43430=CARTESIAN_POINT('Ctrl Pts',(91.4193306185874,159.223906719424,-0.608420040591674));
#43431=CARTESIAN_POINT('Ctrl Pts',(91.4339726166779,159.271468117509,-0.5096862308648));
#43432=CARTESIAN_POINT('Ctrl Pts',(91.4534508938175,159.307096335733,-0.374496278802606));
#43433=CARTESIAN_POINT('Ctrl Pts',(91.4483332662603,159.330289706864,-0.214330701410262));
#43434=CARTESIAN_POINT('Ctrl Pts',(91.0771728656558,160.265789946375,-0.491406885847781));
#43435=CARTESIAN_POINT('Ctrl Pts',(91.114978742281,160.286071322458,-0.398947198444359));
#43436=CARTESIAN_POINT('Ctrl Pts',(91.1434061290849,160.286087113536,-0.287707186873045));
#43437=CARTESIAN_POINT('Ctrl Pts',(91.1496834364961,160.283072474821,-0.166813776372059));
#43438=CARTESIAN_POINT('Ctrl Pts',(91.0729935125999,160.711552859825,-0.501317068823886));
#43439=CARTESIAN_POINT('Ctrl Pts',(91.1197242707183,160.720312843719,-0.390507965748278));
#43440=CARTESIAN_POINT('Ctrl Pts',(91.1460420272663,160.704981270827,-0.271090093381814));
#43441=CARTESIAN_POINT('Ctrl Pts',(91.1502370802217,160.69086398097,-0.15095949441705));
#43442=CARTESIAN_POINT('',(91.0729935125999,160.711552859825,-0.501317068823886));
#43443=CARTESIAN_POINT('Ctrl Pts',(92.9158220723077,158.712238209874,-1.22612653954167));
#43444=CARTESIAN_POINT('Ctrl Pts',(92.4364701108327,158.717528165926,-1.02411126819738));
#43445=CARTESIAN_POINT('Ctrl Pts',(91.4823818495657,159.156788380518,-0.633252645427433));
#43446=CARTESIAN_POINT('Ctrl Pts',(91.0778694244985,160.191496127467,-0.489755188685097));
#43447=CARTESIAN_POINT('Ctrl Pts',(91.0729935125999,160.711552859825,-0.501317068823886));
#43448=CARTESIAN_POINT('Ctrl Pts',(91.1502370785682,160.690863986534,-0.150959541767272));
#43449=CARTESIAN_POINT('Ctrl Pts',(91.1497791673657,160.692404957872,-0.164072384750493));
#43450=CARTESIAN_POINT('Ctrl Pts',(91.149099874922,160.693831236322,-0.176096096400803));
#43451=CARTESIAN_POINT('Ctrl Pts',(91.14829610202,160.695142871739,-0.187254436152004));
#43452=CARTESIAN_POINT('Ctrl Pts',(91.1474290553355,160.696557760369,-0.199291171232616));
#43453=CARTESIAN_POINT('Ctrl Pts',(91.1464167692641,160.697840266997,-0.210321229339855));
#43454=CARTESIAN_POINT('Ctrl Pts',(91.1453217059458,160.699011631866,-0.220629232087973));
#43455=CARTESIAN_POINT('Ctrl Pts',(91.1441185275255,160.700298645053,-0.231954939245462));
#43456=CARTESIAN_POINT('Ctrl Pts',(91.1428151680199,160.701452427994,-0.242409261360658));
#43457=CARTESIAN_POINT('Ctrl Pts',(91.1414310005358,160.702509371387,-0.252369156398187));
#43458=CARTESIAN_POINT('Ctrl Pts',(91.140006508996,160.703597106027,-0.26261920661335));
#43459=CARTESIAN_POINT('Ctrl Pts',(91.1384958376548,160.704583075026,-0.272345825933752));
#43460=CARTESIAN_POINT('Ctrl Pts',(91.1368640739633,160.705501431877,-0.281955349779276));
#43461=CARTESIAN_POINT('Ctrl Pts',(91.1352705042678,160.706398293142,-0.291339947602903));
#43462=CARTESIAN_POINT('Ctrl Pts',(91.133561067477,160.707231280237,-0.300613043172458));
#43463=CARTESIAN_POINT('Ctrl Pts',(91.1316584579469,160.708017049415,-0.310146059295479));
#43464=CARTESIAN_POINT('Ctrl Pts',(91.1304016380361,160.708536110385,-0.316443349561142));
#43465=CARTESIAN_POINT('Ctrl Pts',(91.129059682727,160.70903427887,-0.3228539259002));
#43466=CARTESIAN_POINT('Ctrl Pts',(91.1275995301546,160.709510310157,-0.329482389517312));
#43467=CARTESIAN_POINT('Ctrl Pts',(91.1249783510564,160.710364853226,-0.341381413369079));
#43468=CARTESIAN_POINT('Ctrl Pts',(91.1219725655255,160.711195317927,-0.353968971151538));
#43469=CARTESIAN_POINT('Ctrl Pts',(91.1186033552628,160.711896057892,-0.366871305817434));
#43470=CARTESIAN_POINT('Ctrl Pts',(91.1154994705408,160.712541614537,-0.378757580738195));
#43471=CARTESIAN_POINT('Ctrl Pts',(91.1120873415648,160.713076221275,-0.39091076080352));
#43472=CARTESIAN_POINT('Ctrl Pts',(91.1084235213237,160.713434099442,-0.403045933294517));
#43473=CARTESIAN_POINT('Ctrl Pts',(91.1048568766879,160.713782485596,-0.41485924427077));
#43474=CARTESIAN_POINT('Ctrl Pts',(91.1010518723756,160.713962693199,-0.426655289896696));
#43475=CARTESIAN_POINT('Ctrl Pts',(91.0970979909244,160.71394197203,-0.438181731053308));
#43476=CARTESIAN_POINT('Ctrl Pts',(91.0931635635492,160.713921352815,-0.449651459264907));
#43477=CARTESIAN_POINT('Ctrl Pts',(91.0890819881225,160.713701296039,-0.460854100938413));
#43478=CARTESIAN_POINT('Ctrl Pts',(91.0849758879018,160.713286597918,-0.471554087213839));
#43479=CARTESIAN_POINT('Ctrl Pts',(91.0810002585747,160.712885076786,-0.481914082574397));
#43480=CARTESIAN_POINT('Ctrl Pts',(91.0770022030489,160.712301249237,-0.491802936797503));
#43481=CARTESIAN_POINT('Ctrl Pts',(91.0731190025058,160.711576334576,-0.501019366977037));
#43482=CARTESIAN_POINT('Ctrl Pts',(91.0733443785654,160.711618717468,-0.5004840049185));
#43483=CARTESIAN_POINT('Ctrl Pts',(91.0089379877753,160.69951388112,-0.653603699529863));
#43484=CARTESIAN_POINT('Ctrl Pts',(90.7669992663035,160.674306477635,-0.972463848704529));
#43485=CARTESIAN_POINT('Ctrl Pts',(90.3807237959481,160.663655129382,-1.10719769762464));
#43486=CARTESIAN_POINT('Ctrl Pts',(90.1593365846899,160.663671736686,-1.10698762412948));
#43487=CARTESIAN_POINT('Ctrl Pts',(91.0789043886666,160.117259733194,-0.487265242417311));
#43488=CARTESIAN_POINT('Ctrl Pts',(91.0167909231038,160.106704977377,-0.641334688621292));
#43489=CARTESIAN_POINT('Ctrl Pts',(90.7762558526592,160.084638019387,-0.96642315842589));
#43490=CARTESIAN_POINT('Ctrl Pts',(90.3828053542556,160.075231776198,-1.10720710663263));
#43491=CARTESIAN_POINT('Ctrl Pts',(90.1593280394333,160.075246442049,-1.10698760488552));
#43492=CARTESIAN_POINT('Ctrl Pts',(91.5451276209301,159.088029055059,-0.656422252588036));
#43493=CARTESIAN_POINT('Ctrl Pts',(91.4508344709265,159.079943850628,-0.89047607574628));
#43494=CARTESIAN_POINT('Ctrl Pts',(91.0891503133574,159.063030506224,-1.38192472245494));
#43495=CARTESIAN_POINT('Ctrl Pts',(90.4982992687337,159.055844695715,-1.59193884810481));
#43496=CARTESIAN_POINT('Ctrl Pts',(90.1588545506123,159.055855899587,-1.59161140294662));
#43497=CARTESIAN_POINT('Ctrl Pts',(92.505845017912,158.716828480004,-1.05082704585758));
#43498=CARTESIAN_POINT('Ctrl Pts',(92.3413629904985,158.706531494753,-1.44481668079053));
#43499=CARTESIAN_POINT('Ctrl Pts',(91.7214726833707,158.685030175707,-2.26633605512667));
#43500=CARTESIAN_POINT('Ctrl Pts',(90.727846761884,158.675895222812,-2.61400739000822));
#43501=CARTESIAN_POINT('Ctrl Pts',(90.1579134446362,158.67590946572,-2.61346531072562));
#43502=CARTESIAN_POINT('Ctrl Pts',(92.9168813290778,158.712304067517,-1.22361153760806));
#43503=CARTESIAN_POINT('Ctrl Pts',(92.7224398266581,158.700199231169,-1.68587658778446));
#43504=CARTESIAN_POINT('Ctrl Pts',(91.9920320531538,158.674991827684,-2.64850848978504));
#43505=CARTESIAN_POINT('Ctrl Pts',(90.8258747528863,158.66434047943,-3.05526706901025));
#43506=CARTESIAN_POINT('Ctrl Pts',(90.157511544741,158.664357086734,-3.05463286166659));
#43507=CARTESIAN_POINT('Ctrl Pts',(92.9264721763383,158.712198497893,-1.2276431757489));
#43508=CARTESIAN_POINT('Ctrl Pts',(92.7313316195018,158.700051478353,-1.69150131894765));
#43509=CARTESIAN_POINT('Ctrl Pts',(91.9983451051154,158.674757599564,-2.65742584659373));
#43510=CARTESIAN_POINT('Ctrl Pts',(90.8281620726764,158.664070868751,-3.06556312818696));
#43511=CARTESIAN_POINT('Ctrl Pts',(90.1575021670768,158.664087531224,-3.06492677118854));
#43512=CARTESIAN_POINT('Ctrl Pts',(92.9360630235988,158.712092928268,-1.23167481388975));
#43513=CARTESIAN_POINT('Ctrl Pts',(92.7402234123455,158.699903725535,-1.69712605011085));
#43514=CARTESIAN_POINT('Ctrl Pts',(92.004658157077,158.674523371443,-2.66634320340243));
#43515=CARTESIAN_POINT('Ctrl Pts',(90.8304493924664,158.663801258073,-3.07585918736367));
#43516=CARTESIAN_POINT('Ctrl Pts',(90.1574927894126,158.663817975715,-3.0752206807105));
#43517=CARTESIAN_POINT('Ctrl Pts',(92.9456538708594,158.711987358643,-1.2357064520306));
#43518=CARTESIAN_POINT('Ctrl Pts',(92.7491152051892,158.699755972719,-1.70275078127404));
#43519=CARTESIAN_POINT('Ctrl Pts',(92.0109712090387,158.674289143322,-2.67526056021113));
#43520=CARTESIAN_POINT('Ctrl Pts',(90.8327367122565,158.663531647393,-3.08615524654039));
#43521=CARTESIAN_POINT('Ctrl Pts',(90.1574834117483,158.663548420205,-3.08551459023246));
#43522=CARTESIAN_POINT('',(90.1602405269768,160.663671878219,-1.10710609659741));
#43523=CARTESIAN_POINT('Ctrl Pts',(90.1602405269768,160.663671878219,-1.10710609659741));
#43524=CARTESIAN_POINT('Ctrl Pts',(90.1602405269769,160.148818885141,-1.10710525570934));
#43525=CARTESIAN_POINT('Ctrl Pts',(90.160240526977,159.1229205044,-1.52538792203597));
#43526=CARTESIAN_POINT('Ctrl Pts',(90.1602405269772,158.677864724032,-2.53995838726582));
#43527=CARTESIAN_POINT('Ctrl Pts',(90.1602405269773,158.664357056316,-3.05463415645928));
#43528=CARTESIAN_POINT('Ctrl Pts',(91.0729935126185,160.711552857839,-0.5013170687797));
#43529=CARTESIAN_POINT('Ctrl Pts',(91.0560974746295,160.70838558606,-0.541381362421347));
#43530=CARTESIAN_POINT('Ctrl Pts',(91.036708301836,160.705344410539,-0.579850605711222));
#43531=CARTESIAN_POINT('Ctrl Pts',(91.0152245835509,160.702446222639,-0.616511131968203));
#43532=CARTESIAN_POINT('Ctrl Pts',(90.9935050629928,160.699516224636,-0.653574039010026));
#43533=CARTESIAN_POINT('Ctrl Pts',(90.9696447077659,160.696732362874,-0.688788400666691));
#43534=CARTESIAN_POINT('Ctrl Pts',(90.9440197948158,160.694108874579,-0.721974123680825));
#43535=CARTESIAN_POINT('Ctrl Pts',(90.9179056893296,160.691435302567,-0.755793378915609));
#43536=CARTESIAN_POINT('Ctrl Pts',(90.8899589936672,160.688928281737,-0.787505850713839));
#43537=CARTESIAN_POINT('Ctrl Pts',(90.8605416992588,160.686599638907,-0.816961936184973));
#43538=CARTESIAN_POINT('Ctrl Pts',(90.8332048404399,160.684435681223,-0.844334842703925));
#43539=CARTESIAN_POINT('Ctrl Pts',(90.8045975919433,160.682425722332,-0.869759746839449));
#43540=CARTESIAN_POINT('Ctrl Pts',(90.7749836140463,160.680576881893,-0.893146588743443));
#43541=CARTESIAN_POINT('Ctrl Pts',(90.7424456876657,160.67854549542,-0.918842540256454));
#43542=CARTESIAN_POINT('Ctrl Pts',(90.7086941973245,160.676708480852,-0.942079791144453));
#43543=CARTESIAN_POINT('Ctrl Pts',(90.6741428186746,160.675060749163,-0.962922714884698));
#43544=CARTESIAN_POINT('Ctrl Pts',(90.6390858775041,160.673388907542,-0.984070616355902));
#43545=CARTESIAN_POINT('Ctrl Pts',(90.6032053708187,160.671911924516,-1.00275366085282));
#43546=CARTESIAN_POINT('Ctrl Pts',(90.5668812023416,160.670623443237,-1.01905225913717));
#43547=CARTESIAN_POINT('Ctrl Pts',(90.5296910067581,160.669304242474,-1.0357394424464));
#43548=CARTESIAN_POINT('Ctrl Pts',(90.4920357080812,160.668182635889,-1.04992716514919));
#43549=CARTESIAN_POINT('Ctrl Pts',(90.4542696117496,160.66725077019,-1.06171476720297));
#43550=CARTESIAN_POINT('Ctrl Pts',(90.4159640599462,160.66630559361,-1.07367074478517));
#43551=CARTESIAN_POINT('Ctrl Pts',(90.3775443914725,160.665555611989,-1.08315761062482));
#43552=CARTESIAN_POINT('Ctrl Pts',(90.3393273806059,160.664991648494,-1.09029144677055));
#43553=CARTESIAN_POINT('Ctrl Pts',(90.3002233801683,160.664414595809,-1.09759085416633));
#43554=CARTESIAN_POINT('Ctrl Pts',(90.2613314816485,160.66403229166,-1.10242679686442));
#43555=CARTESIAN_POINT('Ctrl Pts',(90.2229374526049,160.663833956624,-1.10493562881179));
#43556=CARTESIAN_POINT('Ctrl Pts',(90.2018760157737,160.663725157915,-1.10631187420452));
#43557=CARTESIAN_POINT('Ctrl Pts',(90.180963471572,160.663671702783,-1.10698805298356));
#43558=CARTESIAN_POINT('Ctrl Pts',(90.1602405269769,160.663671702783,-1.10698805298357));
#43559=CARTESIAN_POINT('Origin',(90.5,160.663668611702,-3.10710609659475));
#43560=CARTESIAN_POINT('',(87.180171708159,160.663671701131,-1.10698805301741));
#43561=CARTESIAN_POINT('Ctrl Pts',(88.1631575140454,158.664357052831,-3.05463415640168));
#43562=CARTESIAN_POINT('Ctrl Pts',(88.1436920056391,158.66539343198,-3.01505643346773));
#43563=CARTESIAN_POINT('Ctrl Pts',(88.1248554327445,158.667615617665,-2.97678940499146));
#43564=CARTESIAN_POINT('Ctrl Pts',(88.1066214206717,158.670790541503,-2.93977330552326));
#43565=CARTESIAN_POINT('Ctrl Pts',(88.0873670501705,158.674143131138,-2.90068581941095));
#43566=CARTESIAN_POINT('Ctrl Pts',(88.0687844228039,158.678558096908,-2.86299289280952));
#43567=CARTESIAN_POINT('Ctrl Pts',(88.0508318502064,158.683814469987,-2.82660391961603));
#43568=CARTESIAN_POINT('Ctrl Pts',(88.0318748355662,158.689364935854,-2.7881789922791));
#43569=CARTESIAN_POINT('Ctrl Pts',(88.013620186643,158.695853651848,-2.75120767937952));
#43570=CARTESIAN_POINT('Ctrl Pts',(87.9960097369368,158.703077803629,-2.71556632348042));
#43571=CARTESIAN_POINT('Ctrl Pts',(87.9785116142902,158.710255876647,-2.68015230355374));
#43572=CARTESIAN_POINT('Ctrl Pts',(87.9616492917641,158.718160593418,-2.64605092145189));
#43573=CARTESIAN_POINT('Ctrl Pts',(87.9453599618494,158.726642498213,-2.61313047427518));
#43574=CARTESIAN_POINT('Ctrl Pts',(87.9335764160814,158.732778227176,-2.58931613703481));
#43575=CARTESIAN_POINT('Ctrl Pts',(87.9220945310787,158.739221496407,-2.56612361725409));
#43576=CARTESIAN_POINT('Ctrl Pts',(87.9111080091667,158.745782295682,-2.54394204945719));
#43577=CARTESIAN_POINT('Ctrl Pts',(87.8992124836356,158.752885922827,-2.51992522155111));
#43578=CARTESIAN_POINT('Ctrl Pts',(87.8878978480148,158.760126975487,-2.4970938809631));
#43579=CARTESIAN_POINT('Ctrl Pts',(87.8773979816506,158.767207081563,-2.47591606952653));
#43580=CARTESIAN_POINT('Ctrl Pts',(87.8717084008409,158.771043590931,-2.4644404120885));
#43581=CARTESIAN_POINT('Ctrl Pts',(87.866257834739,158.774831906086,-2.45344979611794));
#43582=CARTESIAN_POINT('Ctrl Pts',(87.8610820610146,158.778519395688,-2.44301563728296));
#43583=CARTESIAN_POINT('Ctrl Pts',(87.8546039644748,158.783134727598,-2.42995604622614));
#43584=CARTESIAN_POINT('Ctrl Pts',(87.8485557123356,158.78758147287,-2.41778291629619));
#43585=CARTESIAN_POINT('Ctrl Pts',(87.842630924827,158.792053555879,-2.40586843184448));
#43586=CARTESIAN_POINT('Ctrl Pts',(87.8366757491255,158.79654857617,-2.39389283808671));
#43587=CARTESIAN_POINT('Ctrl Pts',(87.8308452827718,158.801069502994,-2.38217847031337));
#43588=CARTESIAN_POINT('Ctrl Pts',(87.8248373322833,158.80586204406,-2.37010468176228));
#43589=CARTESIAN_POINT('Ctrl Pts',(87.8191874127356,158.810368983906,-2.35875040477858));
#43590=CARTESIAN_POINT('Ctrl Pts',(87.8133804618389,158.815116185904,-2.34707814453644));
#43591=CARTESIAN_POINT('Ctrl Pts',(87.8071736061803,158.820348071476,-2.33458783853517));
#43592=CARTESIAN_POINT('Ctrl Pts',(87.8026765824637,158.824138704736,-2.32553829631857));
#43593=CARTESIAN_POINT('Ctrl Pts',(87.7979697666617,158.828184460389,-2.31605958936489));
#43594=CARTESIAN_POINT('Ctrl Pts',(87.792964474915,158.832593706273,-2.30596846229852));
#43595=CARTESIAN_POINT('Ctrl Pts',(87.7856323817527,158.83905267075,-2.29118629024796));
#43596=CARTESIAN_POINT('Ctrl Pts',(87.7776401429445,158.846298631406,-2.27508957277369));
#43597=CARTESIAN_POINT('Ctrl Pts',(87.7692656532354,158.854183296923,-2.25823825355224));
#43598=CARTESIAN_POINT('Ctrl Pts',(87.7612721543386,158.861709255794,-2.24215357182408));
#43599=CARTESIAN_POINT('Ctrl Pts',(87.7529305885237,158.869817544013,-2.22538182003445));
#43600=CARTESIAN_POINT('Ctrl Pts',(87.7444754759001,158.878337067944,-2.20839405765534));
#43601=CARTESIAN_POINT('Ctrl Pts',(87.7362022706873,158.886673298687,-2.19177177826964));
#43602=CARTESIAN_POINT('Ctrl Pts',(87.7278204900722,158.895403314167,-2.17494297639321));
#43603=CARTESIAN_POINT('Ctrl Pts',(87.7195403886675,158.904322141148,-2.15832805512705));
#43604=CARTESIAN_POINT('Ctrl Pts',(87.7130232597621,158.911342000238,-2.14525072933712));
#43605=CARTESIAN_POINT('Ctrl Pts',(87.7065689426285,158.918477886501,-2.13230550402404));
#43606=CARTESIAN_POINT('Ctrl Pts',(87.7002750532775,158.925610373179,-2.11968661813144));
#43607=CARTESIAN_POINT('Ctrl Pts',(87.6880775356841,158.939433087067,-2.09523129740667));
#43608=CARTESIAN_POINT('Ctrl Pts',(87.6764828352619,158.953230983153,-2.07200182909531));
#43609=CARTESIAN_POINT('Ctrl Pts',(87.6653537387535,158.967040950184,-2.04972000268571));
#43610=CARTESIAN_POINT('Ctrl Pts',(87.6538565541513,158.981307673469,-2.02670121842827));
#43611=CARTESIAN_POINT('Ctrl Pts',(87.6428561644201,158.995587582919,-2.00469356693906));
#43612=CARTESIAN_POINT('Ctrl Pts',(87.6322113439853,159.009971624372,-1.98341208971083));
#43613=CARTESIAN_POINT('Ctrl Pts',(87.6269518409265,159.017078640454,-1.97289711716971));
#43614=CARTESIAN_POINT('Ctrl Pts',(87.6217793044177,159.024211806903,-1.96255977305372));
#43615=CARTESIAN_POINT('Ctrl Pts',(87.6166776944495,159.031386106417,-1.9523678144166));
#43616=CARTESIAN_POINT('Ctrl Pts',(87.6048892212535,159.047964017713,-1.9288168899131));
#43617=CARTESIAN_POINT('Ctrl Pts',(87.5934817124365,159.064735429385,-1.9060742835282));
#43618=CARTESIAN_POINT('Ctrl Pts',(87.5823417439761,159.081820808796,-1.88389943954164));
#43619=CARTESIAN_POINT('Ctrl Pts',(87.5743462475415,159.0940835087,-1.86798387508898));
#43620=CARTESIAN_POINT('Ctrl Pts',(87.5664888446704,159.106508903815,-1.85236126741216));
#43621=CARTESIAN_POINT('Ctrl Pts',(87.5587323063298,159.119154829644,-1.83695127575067));
#43622=CARTESIAN_POINT('Ctrl Pts',(87.5479541232288,159.136727114869,-1.81553815247105));
#43623=CARTESIAN_POINT('Ctrl Pts',(87.5373699601918,159.154723802779,-1.79453416745776));
#43624=CARTESIAN_POINT('Ctrl Pts',(87.5268903671646,159.173322004055,-1.77374235458467));
#43625=CARTESIAN_POINT('Ctrl Pts',(87.51657159923,159.191634788002,-1.75326962330406));
#43626=CARTESIAN_POINT('Ctrl Pts',(87.5063541069168,159.210531031501,-1.73300237975884));
#43627=CARTESIAN_POINT('Ctrl Pts',(87.4961697509831,159.230213551654,-1.71278512017643));
#43628=CARTESIAN_POINT('Ctrl Pts',(87.489782751618,159.242557213299,-1.70010610297013));
#43629=CARTESIAN_POINT('Ctrl Pts',(87.4834091280026,159.255210771251,-1.68744739242978));
#43630=CARTESIAN_POINT('Ctrl Pts',(87.477035994197,159.268230578623,-1.67477806292271));
#43631=CARTESIAN_POINT('Ctrl Pts',(87.465878111409,159.291025249033,-1.65259699816636));
#43632=CARTESIAN_POINT('Ctrl Pts',(87.4546782060095,159.314959240349,-1.63037662110511));
#43633=CARTESIAN_POINT('Ctrl Pts',(87.443588552743,159.339847517712,-1.60841933880484));
#43634=CARTESIAN_POINT('Ctrl Pts',(87.4330404106625,159.363520492822,-1.58753423736512));
#43635=CARTESIAN_POINT('Ctrl Pts',(87.4225920981196,159.388056377189,-1.56688732159593));
#43636=CARTESIAN_POINT('Ctrl Pts',(87.4123598509799,159.413258581859,-1.54670692823815));
#43637=CARTESIAN_POINT('Ctrl Pts',(87.4021873205668,159.438313703181,-1.52664431028361));
#43638=CARTESIAN_POINT('Ctrl Pts',(87.3922284840469,159.464027107273,-1.50704307008507));
#43639=CARTESIAN_POINT('Ctrl Pts',(87.3825807476558,159.490172820273,-1.48809166910663));
#43640=CARTESIAN_POINT('Ctrl Pts',(87.372950542627,159.516271022649,-1.46917470562369));
#43641=CARTESIAN_POINT('Ctrl Pts',(87.3636304178209,159.542799622371,-1.45090543183767));
#43642=CARTESIAN_POINT('Ctrl Pts',(87.354698539005,159.569505763113,-1.43343165643929));
#43643=CARTESIAN_POINT('Ctrl Pts',(87.3531910157852,159.574013227681,-1.43048243123213));
#43644=CARTESIAN_POINT('Ctrl Pts',(87.3516945071824,159.578525692052,-1.42755577181682));
#43645=CARTESIAN_POINT('Ctrl Pts',(87.3502093333726,159.58304187272,-1.42465227173135));
#43646=CARTESIAN_POINT('Ctrl Pts',(87.3378738229369,159.620552225639,-1.40053647102975));
#43647=CARTESIAN_POINT('Ctrl Pts',(87.3263181901627,159.658317475119,-1.37801409767018));
#43648=CARTESIAN_POINT('Ctrl Pts',(87.3154791628558,159.69635717913,-1.35695692908998));
#43649=CARTESIAN_POINT('Ctrl Pts',(87.3047822107028,159.733898268584,-1.33617577240485));
#43650=CARTESIAN_POINT('Ctrl Pts',(87.2947831410734,159.771707255869,-1.31682155477933));
#43651=CARTESIAN_POINT('Ctrl Pts',(87.2854375883486,159.809834970109,-1.29880534016189));
#43652=CARTESIAN_POINT('Ctrl Pts',(87.2756263282694,159.84986266367,-1.27989134197901));
#43653=CARTESIAN_POINT('Ctrl Pts',(87.2665349788225,159.890241890772,-1.26245129170676));
#43654=CARTESIAN_POINT('Ctrl Pts',(87.2581160028971,159.931049700426,-1.24639048711289));
#43655=CARTESIAN_POINT('Ctrl Pts',(87.2449626948298,159.994805399064,-1.22129803970553));
#43656=CARTESIAN_POINT('Ctrl Pts',(87.2334643248863,160.059577293445,-1.19959939245965));
#43657=CARTESIAN_POINT('Ctrl Pts',(87.2236356750689,160.124892236715,-1.18131221330133));
#43658=CARTESIAN_POINT('Ctrl Pts',(87.2139429347686,160.189304011944,-1.16327790729811));
#43659=CARTESIAN_POINT('Ctrl Pts',(87.2058740515234,160.254243306043,-1.14856134859561));
#43660=CARTESIAN_POINT('Ctrl Pts',(87.1994216731003,160.319267797353,-1.1371359751466));
#43661=CARTESIAN_POINT('Ctrl Pts',(87.1931113638222,160.382860572592,-1.12596216676887));
#43662=CARTESIAN_POINT('Ctrl Pts',(87.1883471082259,160.44653436527,-1.11793609355971));
#43663=CARTESIAN_POINT('Ctrl Pts',(87.1851017466778,160.509894374933,-1.11299213781643));
#43664=CARTESIAN_POINT('Ctrl Pts',(87.1824621744134,160.561427408064,-1.10897103623408));
#43665=CARTESIAN_POINT('Ctrl Pts',(87.18082700229,160.612753116518,-1.10698805305945));
#43666=CARTESIAN_POINT('Ctrl Pts',(87.180171708159,160.663671701131,-1.10698805301741));
#43667=CARTESIAN_POINT('',(90.5,160.663668611701,-1.10710609659474));
#43668=CARTESIAN_POINT('Origin',(87.6700697062439,160.17058389498,-21.9372517311049));
#43669=CARTESIAN_POINT('',(86.190250267213,160.638428028469,-2.07100501895127));
#43670=CARTESIAN_POINT('Origin',(88.1895895832774,160.690103772014,-2.09758805301743));
#43671=CARTESIAN_POINT('Ctrl Pts',(86.1902502672129,160.638428028469,-2.07100501895125));
#43672=CARTESIAN_POINT('Ctrl Pts',(86.1919793073195,160.571514034318,-2.07016016226012));
#43673=CARTESIAN_POINT('Ctrl Pts',(86.1971051750632,160.504020536411,-2.07108268305446));
#43674=CARTESIAN_POINT('Ctrl Pts',(86.2057186119235,160.436361659521,-2.07383104395485));
#43675=CARTESIAN_POINT('Ctrl Pts',(86.2145538247777,160.366960723693,-2.07665016876516));
#43676=CARTESIAN_POINT('Ctrl Pts',(86.2270586513151,160.297386075767,-2.08139044694952));
#43677=CARTESIAN_POINT('Ctrl Pts',(86.2432922265166,160.228118383473,-2.08809549748333));
#43678=CARTESIAN_POINT('Ctrl Pts',(86.2598042200897,160.157662696677,-2.09491554482026));
#43679=CARTESIAN_POINT('Ctrl Pts',(86.2801740232326,160.08752503529,-2.1037683816358));
#43680=CARTESIAN_POINT('Ctrl Pts',(86.3044227587216,160.018239912941,-2.11467908925545));
#43681=CARTESIAN_POINT('Ctrl Pts',(86.3181264872035,159.979084695756,-2.12084507571826));
#43682=CARTESIAN_POINT('Ctrl Pts',(86.3330685477637,159.940201645475,-2.12766802831383));
#43683=CARTESIAN_POINT('Ctrl Pts',(86.3492462488078,159.901692110214,-2.13514918846882));
#43684=CARTESIAN_POINT('Ctrl Pts',(86.365423949852,159.863182574953,-2.1426303486238));
#43685=CARTESIAN_POINT('Ctrl Pts',(86.3828333203958,159.825049767073,-2.15076771660443));
#43686=CARTESIAN_POINT('Ctrl Pts',(86.401524750143,159.7872945892,-2.15958775903811));
#43687=CARTESIAN_POINT('Ctrl Pts',(86.4233391782875,159.743231206894,-2.16988147035406));
#43688=CARTESIAN_POINT('Ctrl Pts',(86.4468994578185,159.699681156362,-2.1811047936981));
#43689=CARTESIAN_POINT('Ctrl Pts',(86.4722715358848,159.656657740145,-2.19329268447689));
#43690=CARTESIAN_POINT('Ctrl Pts',(86.4912543774038,159.624468548171,-2.20241140145786));
#43691=CARTESIAN_POINT('Ctrl Pts',(86.5112521769963,159.592574686406,-2.21207047120771));
#43692=CARTESIAN_POINT('Ctrl Pts',(86.5323043944224,159.560995242421,-2.22229110083983));
#43693=CARTESIAN_POINT('Ctrl Pts',(86.5510905129556,159.532815067103,-2.23141156334814));
#43694=CARTESIAN_POINT('Ctrl Pts',(86.5707228189792,159.504884435773,-2.240982565467));
#43695=CARTESIAN_POINT('Ctrl Pts',(86.5910528875469,159.477449761464,-2.25092927791066));
#43696=CARTESIAN_POINT('Ctrl Pts',(86.6114436516432,159.449933180789,-2.26090568631766));
#43697=CARTESIAN_POINT('Ctrl Pts',(86.6325361246778,159.422915884582,-2.27125993854614));
#43698=CARTESIAN_POINT('Ctrl Pts',(86.6541415351937,159.396617631587,-2.28189593277574));
#43699=CARTESIAN_POINT('Ctrl Pts',(86.6760047496677,159.370005577857,-2.2926588397251));
#43700=CARTESIAN_POINT('Ctrl Pts',(86.6983929459785,159.344130180036,-2.30371011919573));
#43701=CARTESIAN_POINT('Ctrl Pts',(86.7210743086563,159.319184133822,-2.31493095395966));
#43702=CARTESIAN_POINT('Ctrl Pts',(86.7420177125242,159.296149577733,-2.32529199255924));
#43703=CARTESIAN_POINT('Ctrl Pts',(86.763210444301,159.273907131193,-2.33579726969446));
#43704=CARTESIAN_POINT('Ctrl Pts',(86.7844466042867,159.252579274558,-2.34634068758776));
#43705=CARTESIAN_POINT('Ctrl Pts',(86.8054869314901,159.231448096301,-2.35678687759891));
#43706=CARTESIAN_POINT('Ctrl Pts',(86.8265655070924,159.211206916632,-2.36730992009336));
#43707=CARTESIAN_POINT('Ctrl Pts',(86.8478162869487,159.191651014207,-2.37795885119605));
#43708=CARTESIAN_POINT('Ctrl Pts',(86.8693495322634,159.171835174641,-2.38874932793734));
#43709=CARTESIAN_POINT('Ctrl Pts',(86.8910598869013,159.152722696798,-2.39966920993613));
#43710=CARTESIAN_POINT('Ctrl Pts',(86.9131215624519,159.134134685377,-2.41079115280068));
#43711=CARTESIAN_POINT('Ctrl Pts',(86.9253721462069,159.12381298564,-2.41696703424122));
#43712=CARTESIAN_POINT('Ctrl Pts',(86.9377316458012,159.113653625069,-2.42320558817639));
#43713=CARTESIAN_POINT('Ctrl Pts',(86.9502339876961,159.103630910191,-2.42952186457228));
#43714=CARTESIAN_POINT('Ctrl Pts',(86.9728119472846,159.085530905138,-2.44092841819364));
#43715=CARTESIAN_POINT('Ctrl Pts',(86.9958543141909,159.067874117751,-2.4525874649468));
#43716=CARTESIAN_POINT('Ctrl Pts',(87.019574081772,159.050527684273,-2.46459710240743));
#43717=CARTESIAN_POINT('Ctrl Pts',(87.0351539539768,159.039134013746,-2.4724854013219));
#43718=CARTESIAN_POINT('Ctrl Pts',(87.0510266358478,159.027875047875,-2.48052532236116));
#43719=CARTESIAN_POINT('Ctrl Pts',(87.0672581486515,159.0167232562,-2.48874858952088));
#43720=CARTESIAN_POINT('Ctrl Pts',(87.0931556819303,158.998930466366,-2.50186889059856));
#43721=CARTESIAN_POINT('Ctrl Pts',(87.1199501983331,158.981419104052,-2.51542622952069));
#43722=CARTESIAN_POINT('Ctrl Pts',(87.1479154888279,158.964126874065,-2.52960939891128));
#43723=CARTESIAN_POINT('Ctrl Pts',(87.1738044535469,158.948118532149,-2.54273951719214));
#43724=CARTESIAN_POINT('Ctrl Pts',(87.2006971500845,158.932298071479,-2.5564061726949));
#43725=CARTESIAN_POINT('Ctrl Pts',(87.228832726542,158.916661447597,-2.57076164525261));
#43726=CARTESIAN_POINT('Ctrl Pts',(87.2310892332525,158.915407371756,-2.5719129712334));
#43727=CARTESIAN_POINT('Ctrl Pts',(87.2333537454003,158.914154504134,-2.57306872836789));
#43728=CARTESIAN_POINT('Ctrl Pts',(87.2356263920492,158.912902856423,-2.5742289953889));
#43729=CARTESIAN_POINT('Ctrl Pts',(87.2521695086117,158.903791825461,-2.58267484533296));
#43730=CARTESIAN_POINT('Ctrl Pts',(87.2691531478424,158.894745582898,-2.5913498047252));
#43731=CARTESIAN_POINT('Ctrl Pts',(87.2861782296719,158.885988371926,-2.60005072697901));
#43732=CARTESIAN_POINT('Ctrl Pts',(87.303416080995,158.877121718464,-2.60886038825914));
#43733=CARTESIAN_POINT('Ctrl Pts',(87.3206961850373,158.868551479987,-2.6176965540706));
#43734=CARTESIAN_POINT('Ctrl Pts',(87.3375812938103,158.860462936635,-2.6263350384796));
#43735=CARTESIAN_POINT('Ctrl Pts',(87.3555661436484,158.851847579781,-2.63553615450522));
#43736=CARTESIAN_POINT('Ctrl Pts',(87.373102564342,158.843778781574,-2.64451285445951));
#43737=CARTESIAN_POINT('Ctrl Pts',(87.3896401412323,158.836424443252,-2.65298103464526));
#43738=CARTESIAN_POINT('Ctrl Pts',(87.3989886078035,158.832267136143,-2.65776798136125));
#43739=CARTESIAN_POINT('Ctrl Pts',(87.4080175258535,158.828337107015,-2.66239220662674));
#43740=CARTESIAN_POINT('Ctrl Pts',(87.4166253886783,158.824657956428,-2.66680107583123));
#43741=CARTESIAN_POINT('Ctrl Pts',(87.430646892709,158.818664921244,-2.67398276292119));
#43742=CARTESIAN_POINT('Ctrl Pts',(87.4435470726372,158.813332494085,-2.68061180839147));
#43743=CARTESIAN_POINT('Ctrl Pts',(87.4558222603311,158.808386497232,-2.68693371282189));
#43744=CARTESIAN_POINT('Ctrl Pts',(87.4686014844062,158.803237410827,-2.69351520349329));
#43745=CARTESIAN_POINT('Ctrl Pts',(87.4807036921091,158.79850758987,-2.69976405824979));
#43746=CARTESIAN_POINT('Ctrl Pts',(87.492710164187,158.793940396751,-2.70597151143971));
#43747=CARTESIAN_POINT('Ctrl Pts',(87.5047128882387,158.78937462936,-2.71217702686661));
#43748=CARTESIAN_POINT('Ctrl Pts',(87.5166201404401,158.784971510246,-2.71834130136777));
#43749=CARTESIAN_POINT('Ctrl Pts',(87.5290290484648,158.780521211141,-2.72476619795377));
#43750=CARTESIAN_POINT('Ctrl Pts',(87.5367162328744,158.777764298942,-2.72874635195043));
#43751=CARTESIAN_POINT('Ctrl Pts',(87.5445962334426,158.774990138236,-2.73282671960607));
#43752=CARTESIAN_POINT('Ctrl Pts',(87.552813898271,158.772158318695,-2.7370810171655));
#43753=CARTESIAN_POINT('Ctrl Pts',(87.5727449573768,158.765290046038,-2.74739935672798));
#43754=CARTESIAN_POINT('Ctrl Pts',(87.5946459160795,158.758096579444,-2.75872457203469));
#43755=CARTESIAN_POINT('Ctrl Pts',(87.6180443856154,158.750915385821,-2.77082685532722));
#43756=CARTESIAN_POINT('Ctrl Pts',(87.6394300279594,158.744351946354,-2.78188805322494));
#43757=CARTESIAN_POINT('Ctrl Pts',(87.6620664232744,158.737799313787,-2.79359833141221));
#43758=CARTESIAN_POINT('Ctrl Pts',(87.6855741582095,158.731476750312,-2.80576994412786));
#43759=CARTESIAN_POINT('Ctrl Pts',(87.6976408789762,158.728231324575,-2.81201773670872));
#43760=CARTESIAN_POINT('Ctrl Pts',(87.7099368848383,158.725045821603,-2.81838688007232));
#43761=CARTESIAN_POINT('Ctrl Pts',(87.7224090434178,158.721944928207,-2.82485069162369));
#43762=CARTESIAN_POINT('Ctrl Pts',(87.7554770097089,158.713723397215,-2.84198847103292));
#43763=CARTESIAN_POINT('Ctrl Pts',(87.7897760130877,158.706092456689,-2.85978772659921));
#43764=CARTESIAN_POINT('Ctrl Pts',(87.8254273230727,158.699218809943,-2.87831646217492));
#43765=CARTESIAN_POINT('Ctrl Pts',(87.8599048892239,158.69257146345,-2.89623517839541));
#43766=CARTESIAN_POINT('Ctrl Pts',(87.8956474943247,158.686632166527,-2.91483628969562));
#43767=CARTESIAN_POINT('Ctrl Pts',(87.9327532125508,158.681596552074,-2.93417638526227));
#43768=CARTESIAN_POINT('Ctrl Pts',(87.9685261345607,158.676741811303,-2.95282180606106));
#43769=CARTESIAN_POINT('Ctrl Pts',(88.0055663122743,158.672726836617,-2.97215423434346));
#43770=CARTESIAN_POINT('Ctrl Pts',(88.0439462311095,158.669771904446,-2.99221747640401));
#43771=CARTESIAN_POINT('Ctrl Pts',(88.0823261499447,158.666816972275,-3.01228071846457));
#43772=CARTESIAN_POINT('Ctrl Pts',(88.1220462901125,158.664921598852,-3.03307501363553));
#43773=CARTESIAN_POINT('Ctrl Pts',(88.1631575140454,158.664357052831,-3.05463415640168));
#43774=CARTESIAN_POINT('Ctrl Pts',(87.2543191904899,157.755518729275,-37.7617694830788));
#43775=CARTESIAN_POINT('Ctrl Pts',(86.7311280489056,157.755877236913,-37.7480786287325));
#43776=CARTESIAN_POINT('Ctrl Pts',(85.6889031746488,158.189417363385,-37.7321396576666));
#43777=CARTESIAN_POINT('Ctrl Pts',(85.2553630481769,159.231642237642,-37.7480786287325));
#43778=CARTESIAN_POINT('Ctrl Pts',(85.2550045405388,159.754833379226,-37.7617694830788));
#43779=CARTESIAN_POINT('Ctrl Pts',(75.2584312907832,157.449513280629,-49.4476461033843));
#43780=CARTESIAN_POINT('Ctrl Pts',(77.9063450988089,157.449513280629,-49.4476461033843));
#43781=CARTESIAN_POINT('Ctrl Pts',(82.30422451007,157.489320533905,-47.9274684319239));
#43782=CARTESIAN_POINT('Ctrl Pts',(86.3223453932478,157.617596432239,-43.0288095095997));
#43783=CARTESIAN_POINT('Ctrl Pts',(87.2081096552389,157.709309194024,-39.5264404391433));
#43784=CARTESIAN_POINT('Ctrl Pts',(87.2543191904899,157.755518729275,-37.7617694830788));
#43785=CARTESIAN_POINT('Ctrl Pts',(75.2584312907832,157.464916459046,-48.8594224513627));
#43786=CARTESIAN_POINT('Ctrl Pts',(77.7759168194064,157.464916459046,-48.8594224513627));
#43787=CARTESIAN_POINT('Ctrl Pts',(81.9586235538203,157.502998426417,-47.4113195605592));
#43788=CARTESIAN_POINT('Ctrl Pts',(85.774515076016,157.624865404616,-42.7520949440407));
#43789=CARTESIAN_POINT('Ctrl Pts',(86.6139874781639,157.712091139732,-39.422543439449));
#43790=CARTESIAN_POINT('Ctrl Pts',(86.6563864572507,157.75592845229,-37.7461227923972));
#43791=CARTESIAN_POINT('Ctrl Pts',(75.2584312907832,157.976071389695,-47.85307789802));
#43792=CARTESIAN_POINT('Ctrl Pts',(77.5516264116905,157.976071389695,-47.85307789802));
#43793=CARTESIAN_POINT('Ctrl Pts',(81.3593795719618,158.012799613206,-46.5330242412052));
#43794=CARTESIAN_POINT('Ctrl Pts',(84.8277140818088,158.131181410174,-42.2864090601401));
#43795=CARTESIAN_POINT('Ctrl Pts',(85.5852021657523,158.21565592072,-39.2569321713253));
#43796=CARTESIAN_POINT('Ctrl Pts',(85.6212449293651,158.25820683846,-37.7321692799612));
#43797=CARTESIAN_POINT('Ctrl Pts',(75.2584312907832,159.007508962575,-47.5));
#43798=CARTESIAN_POINT('Ctrl Pts',(77.4672594273232,159.007508962575,-47.5));
#43799=CARTESIAN_POINT('Ctrl Pts',(81.1366040710588,159.046379596694,-46.2293897282011));
#43800=CARTESIAN_POINT('Ctrl Pts',(84.4833181481139,159.171714322336,-42.1410829230771));
#43801=CARTESIAN_POINT('Ctrl Pts',(85.2185493303342,159.261260846332,-39.2204873311377));
#43802=CARTESIAN_POINT('Ctrl Pts',(85.2553118328,159.306383829297,-37.7500344650676));
#43803=CARTESIAN_POINT('Ctrl Pts',(75.2584312907832,159.44882793058,-47.5));
#43804=CARTESIAN_POINT('Ctrl Pts',(77.4650261308046,159.44882793058,-47.5));
#43805=CARTESIAN_POINT('Ctrl Pts',(81.1299256401888,159.488635183856,-46.233185273783));
#43806=CARTESIAN_POINT('Ctrl Pts',(84.4783597095036,159.61691108219,-42.1509695051795));
#43807=CARTESIAN_POINT('Ctrl Pts',(85.2164965944963,159.708623843975,-39.2323286131325));
#43808=CARTESIAN_POINT('Ctrl Pts',(85.2550045405387,159.754833379226,-37.7617694830788));
#43809=CARTESIAN_POINT('Ctrl Pts',(86.1902502672129,160.638428028469,-2.07100501895126));
#43810=CARTESIAN_POINT('Ctrl Pts',(86.1978501323133,160.344312624814,-2.06729151522315));
#43811=CARTESIAN_POINT('Ctrl Pts',(86.3435407416344,159.758805837493,-2.12841350227346));
#43812=CARTESIAN_POINT('Ctrl Pts',(87.0043873675066,158.933590221628,-2.45359677696406));
#43813=CARTESIAN_POINT('Ctrl Pts',(87.7276675876774,158.670337271414,-2.82625882242704));
#43814=CARTESIAN_POINT('Ctrl Pts',(88.1631575140454,158.664357052831,-3.05463415640168));
#43815=CARTESIAN_POINT('Ctrl Pts',(86.1980654567353,160.638627320904,-1.77978714942064));
#43816=CARTESIAN_POINT('Ctrl Pts',(86.20785720674,160.302242952041,-1.77753675757547));
#43817=CARTESIAN_POINT('Ctrl Pts',(86.4014849867364,159.647540917267,-1.89036670071036));
#43818=CARTESIAN_POINT('Ctrl Pts',(87.1143608791048,158.880864721879,-2.34485470580368));
#43819=CARTESIAN_POINT('Ctrl Pts',(87.7692886224047,158.671398636218,-2.78572693579737));
#43820=CARTESIAN_POINT('Ctrl Pts',(88.1631575140454,158.664357052831,-3.05463415640168));
#43821=CARTESIAN_POINT('Ctrl Pts',(86.4514568847979,160.645088975128,-1.28188627361497));
#43822=CARTESIAN_POINT('Ctrl Pts',(86.4614335011535,160.272512644273,-1.28284414169426));
#43823=CARTESIAN_POINT('Ctrl Pts',(86.6641428373126,159.56042699615,-1.48184278658902));
#43824=CARTESIAN_POINT('Ctrl Pts',(87.3082158477751,158.845101715072,-2.15339973798589));
#43825=CARTESIAN_POINT('Ctrl Pts',(87.8421254331773,158.673256024626,-2.71479613419549));
#43826=CARTESIAN_POINT('Ctrl Pts',(88.1631575140454,158.664357052831,-3.05463415640168));
#43827=CARTESIAN_POINT('Ctrl Pts',(86.9617506266312,160.658101814238,-1.10698805302201));
#43828=CARTESIAN_POINT('Ctrl Pts',(86.9673853444456,160.332597810949,-1.10782368973326));
#43829=CARTESIAN_POINT('Ctrl Pts',(87.0788888869125,159.693772671865,-1.27550446464932));
#43830=CARTESIAN_POINT('Ctrl Pts',(87.5023702708784,158.90450847056,-1.96568705506416));
#43831=CARTESIAN_POINT('Ctrl Pts',(87.91496224395,158.675113413034,-2.64386533259358));
#43832=CARTESIAN_POINT('Ctrl Pts',(88.1631575140454,158.664357052831,-3.05463415640168));
#43833=CARTESIAN_POINT('Ctrl Pts',(87.1801717081613,160.663671701131,-1.10698805301741));
#43834=CARTESIAN_POINT('Ctrl Pts',(87.1839582822804,160.369459055952,-1.10698805326031));
#43835=CARTESIAN_POINT('Ctrl Pts',(87.2565475037165,159.782088133326,-1.23929849551461));
#43836=CARTESIAN_POINT('Ctrl Pts',(87.5858092336543,158.948416876209,-1.88738968199059));
#43837=CARTESIAN_POINT('Ctrl Pts',(87.9461780199954,158.675909436637,-2.61346641762135));
#43838=CARTESIAN_POINT('Ctrl Pts',(88.1631575140454,158.664357052831,-3.05463415640168));
#43839=CARTESIAN_POINT('Ctrl Pts',(86.1902502672129,160.63842802847,-2.07100501895127));
#43840=CARTESIAN_POINT('Ctrl Pts',(86.1954607783822,160.638560900067,-1.87684543283828));
#43841=CARTESIAN_POINT('Ctrl Pts',(86.2615648259734,160.640246629354,-1.68565643546321));
#43842=CARTESIAN_POINT('Ctrl Pts',(86.3728178182992,160.643083657515,-1.526729963233));
#43843=CARTESIAN_POINT('Ctrl Pts',(86.407573594006,160.643969953806,-1.47708084632184));
#43844=CARTESIAN_POINT('Ctrl Pts',(86.4467353674363,160.644968603311,-1.43058024994884));
#43845=CARTESIAN_POINT('Ctrl Pts',(86.4898223464306,160.64606734459,-1.38812047402362));
#43846=CARTESIAN_POINT('Ctrl Pts',(86.5156819303684,160.646726777973,-1.36263731959636));
#43847=CARTESIAN_POINT('Ctrl Pts',(86.5429563936932,160.647422292356,-1.33860869169454));
#43848=CARTESIAN_POINT('Ctrl Pts',(86.5715420668284,160.648151243987,-1.31622775472511));
#43849=CARTESIAN_POINT('Ctrl Pts',(86.7231131695533,160.652016397068,-1.19755630415507));
#43850=CARTESIAN_POINT('Ctrl Pts',(86.9115515534745,160.656821704497,-1.12521298847149));
#43851=CARTESIAN_POINT('Ctrl Pts',(87.1040774887414,160.661731247348,-1.11000106702138));
#43852=CARTESIAN_POINT('Ctrl Pts',(87.12939642063,160.662376897404,-1.10800055938818));
#43853=CARTESIAN_POINT('Ctrl Pts',(87.1547860159394,160.663024349442,-1.10698805302452));
#43854=CARTESIAN_POINT('Ctrl Pts',(87.1801717078945,160.663671701941,-1.10698805301743));
#43855=CARTESIAN_POINT('Ctrl Pts',(86.1895830224163,160.689411861105,-2.07165716802366));
#43856=CARTESIAN_POINT('Ctrl Pts',(86.1895887889705,160.672415334102,-2.07143695220335));
#43857=CARTESIAN_POINT('Ctrl Pts',(86.1898112279972,160.655418882177,-2.07121954562986));
#43858=CARTESIAN_POINT('Ctrl Pts',(86.1902502672129,160.63842802847,-2.07100501895127));
#43859=CARTESIAN_POINT('Ctrl Pts',(86.1972122166862,160.689411861105,-1.7803099931774));
#43860=CARTESIAN_POINT('Ctrl Pts',(86.1972835822977,160.672455226621,-1.7801336603816));
#43861=CARTESIAN_POINT('Ctrl Pts',(86.19756364938,160.655575016559,-1.77995888507995));
#43862=CARTESIAN_POINT('Ctrl Pts',(86.1980654567293,160.638627321145,-1.77978714941669));
#43863=CARTESIAN_POINT('Ctrl Pts',(86.4505801648035,160.689411861105,-1.28204166731305));
#43864=CARTESIAN_POINT('Ctrl Pts',(86.4506849273848,160.67463915818,-1.28198906497862));
#43865=CARTESIAN_POINT('Ctrl Pts',(86.4509782052931,160.659851703415,-1.28193733468683));
#43866=CARTESIAN_POINT('Ctrl Pts',(86.4514567566263,160.645088972517,-1.28188611607055));
#43867=CARTESIAN_POINT('Ctrl Pts',(86.9612582836845,160.689411861104,-1.10698805301741));
#43868=CARTESIAN_POINT('Ctrl Pts',(86.9612894937902,160.678976811596,-1.10698858336101));
#43869=CARTESIAN_POINT('Ctrl Pts',(86.9614542396358,160.668531827943,-1.10698753726468));
#43870=CARTESIAN_POINT('Ctrl Pts',(86.9617506266283,160.658101815051,-1.10698805301743));
#43871=CARTESIAN_POINT('Ctrl Pts',(87.1798435685371,160.689411861104,-1.10698805301741));
#43872=CARTESIAN_POINT('Ctrl Pts',(87.1798435685371,160.680830803546,-1.10698805301742));
#43873=CARTESIAN_POINT('Ctrl Pts',(87.179952960261,160.672249821006,-1.10698805301743));
#43874=CARTESIAN_POINT('Ctrl Pts',(87.1801717081612,160.663671701948,-1.10698805301743));
#43875=CARTESIAN_POINT('',(87.1798435685376,160.689411853923,-1.10710609651712));
#43876=CARTESIAN_POINT('Ctrl Pts',(87.1798435685376,160.689411853923,-1.10710609651712));
#43877=CARTESIAN_POINT('Ctrl Pts',(86.9248470699913,160.689411852749,-1.10710609651721));
#43878=CARTESIAN_POINT('Ctrl Pts',(86.416739914098,160.689411850402,-1.31426493143215));
#43879=CARTESIAN_POINT('Ctrl Pts',(86.1962915139034,160.689411848055,-1.81674892879427));
#43880=CARTESIAN_POINT('Ctrl Pts',(86.1895861183935,160.689411846881,-2.07165724945472));
#43881=CARTESIAN_POINT('Origin',(87.9371920771793,160.686726520026,-1.10698805298471));
#43882=CARTESIAN_POINT('Origin',(75.2584312907832,0.,-37.5));
#43883=CARTESIAN_POINT('',(85.2550045405388,152.662066507366,-37.7617694830788));
#43884=CARTESIAN_POINT('Ctrl Pts',(75.2584312907832,153.070146311133,-47.5));
#43885=CARTESIAN_POINT('Ctrl Pts',(75.5108528585346,153.070146311133,-47.5));
#43886=CARTESIAN_POINT('Ctrl Pts',(75.7647174390431,153.069738177343,-47.4902604811897));
#43887=CARTESIAN_POINT('Ctrl Pts',(76.0192827165774,153.068914583457,-47.4706066119197));
#43888=CARTESIAN_POINT('Ctrl Pts',(76.2738522005417,153.068090975962,-47.4509524178897));
#43889=CARTESIAN_POINT('Ctrl Pts',(76.5291224002783,153.066851894,-47.4213835304782));
#43890=CARTESIAN_POINT('Ctrl Pts',(76.7843014802159,153.065190698336,-47.3817415139706));
#43891=CARTESIAN_POINT('Ctrl Pts',(77.0003101383807,153.063784499024,-47.3481846142637));
#43892=CARTESIAN_POINT('Ctrl Pts',(77.2162490013739,153.062075887193,-47.3074110799557));
#43893=CARTESIAN_POINT('Ctrl Pts',(77.4316328224819,153.060060979187,-47.2593282332904));
#43894=CARTESIAN_POINT('Ctrl Pts',(77.6853743463582,153.057687236232,-47.2026823128939));
#43895=CARTESIAN_POINT('Ctrl Pts',(77.9383414564585,153.054888390158,-47.1358919253278));
#43896=CARTESIAN_POINT('Ctrl Pts',(78.1896590012347,153.051658896264,-47.058824754402));
#43897=CARTESIAN_POINT('Ctrl Pts',(78.4433870274796,153.048398427075,-46.9810184031396));
#43898=CARTESIAN_POINT('Ctrl Pts',(78.6954332635715,153.044699016159,-46.8927373464674));
#43899=CARTESIAN_POINT('Ctrl Pts',(78.9448474495121,153.040555634533,-46.7938615750624));
#43900=CARTESIAN_POINT('Ctrl Pts',(79.1409006200829,153.037298710306,-46.7161398191666));
#43901=CARTESIAN_POINT('Ctrl Pts',(79.3353348239319,153.033767395345,-46.6318701277798));
#43902=CARTESIAN_POINT('Ctrl Pts',(79.5277159666126,153.029958314008,-46.5409719461636));
#43903=CARTESIAN_POINT('Ctrl Pts',(79.6357559203634,153.027819159589,-46.489924139705));
#43904=CARTESIAN_POINT('Ctrl Pts',(79.7431481211954,153.025592387497,-46.4367854650243));
#43905=CARTESIAN_POINT('Ctrl Pts',(79.8498201509138,153.023278603257,-46.3815703720651));
#43906=CARTESIAN_POINT('Ctrl Pts',(80.021323610429,153.019558584027,-46.2927975280031));
#43907=CARTESIAN_POINT('Ctrl Pts',(80.190954748593,153.015613669756,-46.1986578911212));
#43908=CARTESIAN_POINT('Ctrl Pts',(80.3581964487359,153.011452273995,-46.0993522386133));
#43909=CARTESIAN_POINT('Ctrl Pts',(80.4620084659208,153.008869168898,-46.0377101954154));
#43910=CARTESIAN_POINT('Ctrl Pts',(80.5649000220933,153.006202695426,-45.9740786873245));
#43911=CARTESIAN_POINT('Ctrl Pts',(80.6667502923847,153.003455270574,-45.9085153923877));
#43912=CARTESIAN_POINT('Ctrl Pts',(80.783252690864,153.000312602578,-45.8335201951194));
#43913=CARTESIAN_POINT('Ctrl Pts',(80.8983924264193,152.997064277956,-45.7560036570394));
#43914=CARTESIAN_POINT('Ctrl Pts',(81.0123028437075,152.993704619092,-45.6758262773279));
#43915=CARTESIAN_POINT('Ctrl Pts',(81.1252307281135,152.990373938923,-45.5963404666042));
#43916=CARTESIAN_POINT('Ctrl Pts',(81.2369506980276,152.986933827516,-45.5142392956833));
#43917=CARTESIAN_POINT('Ctrl Pts',(81.3475589780725,152.983377146166,-45.4293484901187));
#43918=CARTESIAN_POINT('Ctrl Pts',(81.3908937481895,152.981983688383,-45.3960894651823));
#43919=CARTESIAN_POINT('Ctrl Pts',(81.4340574874249,152.980572320787,-45.362401841624));
#43920=CARTESIAN_POINT('Ctrl Pts',(81.4770543999913,152.979142550533,-45.3282736222312));
#43921=CARTESIAN_POINT('Ctrl Pts',(81.5391123270183,152.97707894706,-45.2790159797116));
#43922=CARTESIAN_POINT('Ctrl Pts',(81.6008221295549,152.974980143308,-45.2288351693154));
#43923=CARTESIAN_POINT('Ctrl Pts',(81.6617364836135,152.97285958567,-45.1780907726963));
#43924=CARTESIAN_POINT('Ctrl Pts',(81.7228402942879,152.970732432646,-45.1271885501953));
#43925=CARTESIAN_POINT('Ctrl Pts',(81.7831435444993,152.968583396422,-45.0757193781405));
#43926=CARTESIAN_POINT('Ctrl Pts',(81.8422291332218,152.966427709772,-45.0240858858117));
#43927=CARTESIAN_POINT('Ctrl Pts',(81.849265138723,152.966171007191,-45.0179372877537));
#43928=CARTESIAN_POINT('Ctrl Pts',(81.8562839186605,152.965914212159,-45.0117864039158));
#43929=CARTESIAN_POINT('Ctrl Pts',(81.8632848024291,152.965657351886,-45.0056339496987));
#43930=CARTESIAN_POINT('Ctrl Pts',(81.8950714079044,152.964491111103,-44.9776995286501));
#43931=CARTESIAN_POINT('Ctrl Pts',(81.9264910552122,152.963322990016,-44.9497365840372));
#43932=CARTESIAN_POINT('Ctrl Pts',(81.9582718106859,152.962124624063,-44.9210844736218));
#43933=CARTESIAN_POINT('Ctrl Pts',(81.9886795578934,152.960978030523,-44.8936702061671));
#43934=CARTESIAN_POINT('Ctrl Pts',(82.0194179012046,152.959803743754,-44.8656249092613));
#43935=CARTESIAN_POINT('Ctrl Pts',(82.0510941253577,152.958575556613,-44.836337421656));
#43936=CARTESIAN_POINT('Ctrl Pts',(82.0741971523282,152.957679779374,-44.8149766176419));
#43937=CARTESIAN_POINT('Ctrl Pts',(82.0977955461458,152.956756331439,-44.7929495740106));
#43938=CARTESIAN_POINT('Ctrl Pts',(82.1208816350861,152.955844415794,-44.7711915901493));
#43939=CARTESIAN_POINT('Ctrl Pts',(82.1452030123912,152.954883705449,-44.7482693820501));
#43940=CARTESIAN_POINT('Ctrl Pts',(82.168955619954,152.953935792976,-44.7256457600889));
#43941=CARTESIAN_POINT('Ctrl Pts',(82.19100369748,152.953048363257,-44.7044583940616));
#43942=CARTESIAN_POINT('Ctrl Pts',(82.2067118551357,152.952416113759,-44.6893634505016));
#43943=CARTESIAN_POINT('Ctrl Pts',(82.2215558565932,152.951814609272,-44.6749985997089));
#43944=CARTESIAN_POINT('Ctrl Pts',(82.2351362807522,152.9512615628,-44.6617864428792));
#43945=CARTESIAN_POINT('Ctrl Pts',(82.2539161286838,152.950496776037,-44.6435158577186));
#43946=CARTESIAN_POINT('Ctrl Pts',(82.2702839569449,152.949823116272,-44.6274543824827));
#43947=CARTESIAN_POINT('Ctrl Pts',(82.2854009630381,152.949196147002,-44.6125378458888));
#43948=CARTESIAN_POINT('Ctrl Pts',(82.3017215650483,152.948519259272,-44.5964336744928));
#43949=CARTESIAN_POINT('Ctrl Pts',(82.3165838497795,152.947896772628,-44.5816635328315));
#43950=CARTESIAN_POINT('Ctrl Pts',(82.3314067973871,152.947270960542,-44.5668451271408));
#43951=CARTESIAN_POINT('Ctrl Pts',(82.3399463282209,152.946910428903,-44.5583082129147));
#43952=CARTESIAN_POINT('Ctrl Pts',(82.3484721128258,152.946548764301,-44.5497545816713));
#43953=CARTESIAN_POINT('Ctrl Pts',(82.3572499805237,152.946174700831,-44.5409144840079));
#43954=CARTESIAN_POINT('Ctrl Pts',(82.3787619200746,152.945257982667,-44.5192500373448));
#43955=CARTESIAN_POINT('Ctrl Pts',(82.4017824893524,152.944269883711,-44.4958608782876));
#43956=CARTESIAN_POINT('Ctrl Pts',(82.4253222186632,152.943251552905,-44.4716856336411));
#43957=CARTESIAN_POINT('Ctrl Pts',(82.4435040377567,152.942465005776,-44.453012949733));
#43958=CARTESIAN_POINT('Ctrl Pts',(82.4619961352781,152.941660448056,-44.433871901382));
#43959=CARTESIAN_POINT('Ctrl Pts',(82.480357919091,152.940857476013,-44.4147101423865));
#43960=CARTESIAN_POINT('Ctrl Pts',(82.5227796481795,152.93900234784,-44.3704402088524));
#43961=CARTESIAN_POINT('Ctrl Pts',(82.564516094463,152.937142936468,-44.3260680630075));
#43962=CARTESIAN_POINT('Ctrl Pts',(82.6060338073083,152.935258512009,-44.2810990162497));
#43963=CARTESIAN_POINT('Ctrl Pts',(82.6371720919422,152.933845193664,-44.2473722311814));
#43964=CARTESIAN_POINT('Ctrl Pts',(82.6681866171662,152.932417774951,-44.2133089613365));
#43965=CARTESIAN_POINT('Ctrl Pts',(82.6992599970936,152.930966975684,-44.1786877486058));
#43966=CARTESIAN_POINT('Ctrl Pts',(82.7138125146205,152.930287526528,-44.1624736835042));
#43967=CARTESIAN_POINT('Ctrl Pts',(82.728379396282,152.929602865298,-44.1461352398507));
#43968=CARTESIAN_POINT('Ctrl Pts',(82.7429726934744,152.928912276001,-44.129655331487));
#43969=CARTESIAN_POINT('Ctrl Pts',(82.8218607613882,152.925179106267,-44.0405686697767));
#43970=CARTESIAN_POINT('Ctrl Pts',(82.90142386343,152.921276964926,-43.9474497466255));
#43971=CARTESIAN_POINT('Ctrl Pts',(82.981010857943,152.917212985348,-43.8504687895154));
#43972=CARTESIAN_POINT('Ctrl Pts',(83.0485912292288,152.913762104328,-43.7681185370748));
#43973=CARTESIAN_POINT('Ctrl Pts',(83.116188326682,152.910194548211,-43.6829840032539));
#43974=CARTESIAN_POINT('Ctrl Pts',(83.1834440061183,152.906516686441,-43.5952171856116));
#43975=CARTESIAN_POINT('Ctrl Pts',(83.2127695574807,152.904913025232,-43.5569481451341));
#43976=CARTESIAN_POINT('Ctrl Pts',(83.2420282464748,152.903288534241,-43.5181820322568));
#43977=CARTESIAN_POINT('Ctrl Pts',(83.271200445981,152.90164331592,-43.4789212917975));
#43978=CARTESIAN_POINT('Ctrl Pts',(83.3578296860795,152.89675770512,-43.3623333015441));
#43979=CARTESIAN_POINT('Ctrl Pts',(83.4437195401846,152.891688223228,-43.2413574953137));
#43980=CARTESIAN_POINT('Ctrl Pts',(83.5285549474476,152.886425195104,-43.1157629899761));
#43981=CARTESIAN_POINT('Ctrl Pts',(83.5868491186505,152.882808735038,-43.0294614346174));
#43982=CARTESIAN_POINT('Ctrl Pts',(83.6446444250916,152.879100894143,-42.9409792087727));
#43983=CARTESIAN_POINT('Ctrl Pts',(83.7018243556389,152.875298657151,-42.8502443575007));
#43984=CARTESIAN_POINT('Ctrl Pts',(83.7825109659947,152.869933319844,-42.7222083924307));
#43985=CARTESIAN_POINT('Ctrl Pts',(83.86197407094,152.864379834357,-42.5896825449168));
#43986=CARTESIAN_POINT('Ctrl Pts',(83.9397753548579,152.858635805264,-42.4526096516259));
#43987=CARTESIAN_POINT('Ctrl Pts',(84.0058137619155,152.853760223369,-42.3362609865672));
#43988=CARTESIAN_POINT('Ctrl Pts',(84.0706544589825,152.848747374267,-42.2166366394618));
#43989=CARTESIAN_POINT('Ctrl Pts',(84.1340136032775,152.843596529144,-42.0937192181464));
#43990=CARTESIAN_POINT('Ctrl Pts',(84.1673754532218,152.840884344123,-42.0289968704714));
#43991=CARTESIAN_POINT('Ctrl Pts',(84.2003262214098,152.838133907622,-41.9633617069098));
#43992=CARTESIAN_POINT('Ctrl Pts',(84.2328175663939,152.835345670345,-41.8968244828323));
#43993=CARTESIAN_POINT('Ctrl Pts',(84.3053451230129,152.829121734798,-41.7482993205493));
#43994=CARTESIAN_POINT('Ctrl Pts',(84.3755948516851,152.822708638148,-41.5952601038868));
#43995=CARTESIAN_POINT('Ctrl Pts',(84.4430851612222,152.81610582232,-41.4376935151984));
#43996=CARTESIAN_POINT('Ctrl Pts',(84.5092811948436,152.809629630085,-41.2831486142495));
#43997=CARTESIAN_POINT('Ctrl Pts',(84.5728226548002,152.802970918575,-41.1242481564724));
#43998=CARTESIAN_POINT('Ctrl Pts',(84.6332200472653,152.796130588214,-40.9610136291664));
#43999=CARTESIAN_POINT('Ctrl Pts',(84.6925030907951,152.789416463878,-40.8007908249541));
#44000=CARTESIAN_POINT('Ctrl Pts',(84.7487570387855,152.782527354222,-40.6363922507904));
#44001=CARTESIAN_POINT('Ctrl Pts',(84.8014845036572,152.775465597152,-40.4678736973733));
#44002=CARTESIAN_POINT('Ctrl Pts',(84.8472730215823,152.769333168995,-40.3215322257581));
#44003=CARTESIAN_POINT('Ctrl Pts',(84.8904013901944,152.76307060975,-40.1720853651426));
#44004=CARTESIAN_POINT('Ctrl Pts',(84.9305227886109,152.756680290904,-40.0195897076288));
#44005=CARTESIAN_POINT('Ctrl Pts',(84.9761430087634,152.749414149541,-39.8461938205796));
#44006=CARTESIAN_POINT('Ctrl Pts',(85.0178756575471,152.741982767006,-39.668854693478));
#44007=CARTESIAN_POINT('Ctrl Pts',(85.0551692495084,152.734393036835,-39.4877368305396));
#44008=CARTESIAN_POINT('Ctrl Pts',(85.0916419903534,152.726970360524,-39.3106054648023));
#44009=CARTESIAN_POINT('Ctrl Pts',(85.1238688939409,152.719396228856,-39.1298598374356));
#44010=CARTESIAN_POINT('Ctrl Pts',(85.1513069805536,152.711678870886,-38.9456963228362));
#44011=CARTESIAN_POINT('Ctrl Pts',(85.1796713445794,152.70370098402,-38.7553156653912));
#44012=CARTESIAN_POINT('Ctrl Pts',(85.2029183395661,152.69557001672,-38.5612819661827));
#44013=CARTESIAN_POINT('Ctrl Pts',(85.2204169982387,152.687297176248,-38.3638626702398));
#44014=CARTESIAN_POINT('Ctrl Pts',(85.2369431316044,152.679484116543,-38.1774153730631));
#44015=CARTESIAN_POINT('Ctrl Pts',(85.2483419200488,152.671544525803,-37.9879485969046));
#44016=CARTESIAN_POINT('Ctrl Pts',(85.2540551217618,152.663489720958,-37.7957324038359));
#44017=CARTESIAN_POINT('Ctrl Pts',(85.2543913306696,152.66301571404,-37.7844209186863));
#44018=CARTESIAN_POINT('Ctrl Pts',(85.2547078424721,152.662541308672,-37.7730999251225));
#44019=CARTESIAN_POINT('Ctrl Pts',(85.2550045405388,152.662066507366,-37.7617694830788));
#44020=CARTESIAN_POINT('',(85.2550045403041,97.3379334921462,-37.7617694922417));
#44021=CARTESIAN_POINT('',(85.2550045405388,0.,-37.7617694830788));
#44022=CARTESIAN_POINT('Ctrl Pts',(85.2550045402988,97.3379334922496,-37.7617694922459));
#44023=CARTESIAN_POINT('Ctrl Pts',(85.2499337446308,97.3298187770257,-37.955415359303));
#44024=CARTESIAN_POINT('Ctrl Pts',(85.2392000628749,97.321819119228,-38.1463155483643));
#44025=CARTESIAN_POINT('Ctrl Pts',(85.2233285296618,97.3139461915685,-38.3341915071446));
#44026=CARTESIAN_POINT('Ctrl Pts',(85.2071331067131,97.305912601393,-38.525901443008));
#44027=CARTESIAN_POINT('Ctrl Pts',(85.1855880306945,97.2980109646332,-38.7144625026783));
#44028=CARTESIAN_POINT('Ctrl Pts',(85.1592270801399,97.2902516363689,-38.8996275772458));
#44029=CARTESIAN_POINT('Ctrl Pts',(85.1325108181509,97.2823877224203,-39.0872884369366));
#44030=CARTESIAN_POINT('Ctrl Pts',(85.1008479889439,97.2746699743564,-39.2714612605462));
#44031=CARTESIAN_POINT('Ctrl Pts',(85.0647695199973,97.2671071440015,-39.4519371985266));
#44032=CARTESIAN_POINT('Ctrl Pts',(85.0289648583626,97.2596017096036,-39.6310434655406));
#44033=CARTESIAN_POINT('Ctrl Pts',(84.9888112474328,97.2522488390521,-39.8065090184321));
#44034=CARTESIAN_POINT('Ctrl Pts',(84.9448040995012,97.2450552344185,-39.9781739220209));
#44035=CARTESIAN_POINT('Ctrl Pts',(84.9023555336794,97.2381164025664,-40.143759044024));
#44036=CARTESIAN_POINT('Ctrl Pts',(84.856322067814,97.2313258163276,-40.3058065002515));
#44037=CARTESIAN_POINT('Ctrl Pts',(84.8071245938585,97.2246875220856,-40.4642197296532));
#44038=CARTESIAN_POINT('Ctrl Pts',(84.7531848570701,97.2174093466966,-40.6379027912157));
#44039=CARTESIAN_POINT('Ctrl Pts',(84.6954418988752,97.2103142203838,-40.8072176530226));
#44040=CARTESIAN_POINT('Ctrl Pts',(84.6344199056854,97.2034055136199,-40.9720838836472));
#44041=CARTESIAN_POINT('Ctrl Pts',(84.5724400658725,97.1963883626525,-41.1395379773362));
#44042=CARTESIAN_POINT('Ctrl Pts',(84.5070774331149,97.1895635216672,-41.3024028732282));
#44043=CARTESIAN_POINT('Ctrl Pts',(84.4388497200034,97.1829326793627,-41.4606382729857));
#44044=CARTESIAN_POINT('Ctrl Pts',(84.3690586582056,97.1761498999915,-41.6224994296834));
#44045=CARTESIAN_POINT('Ctrl Pts',(84.2962697387191,97.1695701049779,-41.779516660148));
#44046=CARTESIAN_POINT('Ctrl Pts',(84.2210041505995,97.1631932964973,-41.9316899124721));
#44047=CARTESIAN_POINT('Ctrl Pts',(84.2089286437315,97.1621702101636,-41.9561043786242));
#44048=CARTESIAN_POINT('Ctrl Pts',(84.1967893182563,97.1611523452489,-41.9803942432119));
#44049=CARTESIAN_POINT('Ctrl Pts',(84.1845882493972,97.1601396977506,-42.0045596017496));
#44050=CARTESIAN_POINT('Ctrl Pts',(84.1511432737535,97.1573638777545,-42.0708005054806));
#44051=CARTESIAN_POINT('Ctrl Pts',(84.1172376585677,97.1546275315574,-42.1360994244545));
#44052=CARTESIAN_POINT('Ctrl Pts',(84.0829243546348,97.1519307402636,-42.2004544232399));
#44053=CARTESIAN_POINT('Ctrl Pts',(84.0055452695705,97.1458492727564,-42.3455797931277));
#44054=CARTESIAN_POINT('Ctrl Pts',(83.9260910613382,97.1399686367536,-42.4859126114959));
#44055=CARTESIAN_POINT('Ctrl Pts',(83.8451019147324,97.1342859547468,-42.6215215458895));
#44056=CARTESIAN_POINT('Ctrl Pts',(83.7918570872347,97.130549979794,-42.7106751500642));
#44057=CARTESIAN_POINT('Ctrl Pts',(83.737948537436,97.1268995782061,-42.7977866704421));
#44058=CARTESIAN_POINT('Ctrl Pts',(83.683517641044,97.1233335281695,-42.8828852638322));
#44059=CARTESIAN_POINT('Ctrl Pts',(83.6024714149011,97.1180237699832,-43.0095949140772));
#44060=CARTESIAN_POINT('Ctrl Pts',(83.5202637061835,97.1129005607348,-43.1318528454584));
#44061=CARTESIAN_POINT('Ctrl Pts',(83.437237009126,97.1079542500242,-43.2498893507308));
#44062=CARTESIAN_POINT('Ctrl Pts',(83.3789702186025,97.1044830093238,-43.3327254573156));
#44063=CARTESIAN_POINT('Ctrl Pts',(83.3202987889791,97.101098884715,-43.4134826651817));
#44064=CARTESIAN_POINT('Ctrl Pts',(83.2613246922902,97.0977984925531,-43.4922417200816));
#44065=CARTESIAN_POINT('Ctrl Pts',(83.2299488997613,97.0960425958875,-43.534143638128));
#44066=CARTESIAN_POINT('Ctrl Pts',(83.1984839306785,97.0943102244147,-43.5754841616905));
#44067=CARTESIAN_POINT('Ctrl Pts',(83.1669588952364,97.0926016813661,-43.6162560545937));
#44068=CARTESIAN_POINT('Ctrl Pts',(83.0897069072606,97.0884149026617,-43.7161674341098));
#44069=CARTESIAN_POINT('Ctrl Pts',(83.0121041376836,97.0843720057454,-43.812645284185));
#44070=CARTESIAN_POINT('Ctrl Pts',(82.9346996795999,97.0804817548928,-43.9054804581443));
#44071=CARTESIAN_POINT('Ctrl Pts',(82.865576702397,97.0770077208686,-43.9883832233349));
#44072=CARTESIAN_POINT('Ctrl Pts',(82.7966124769663,97.0736553856148,-44.0683818245153));
#44073=CARTESIAN_POINT('Ctrl Pts',(82.7282118160295,97.0704296390595,-44.1453595706708));
#44074=CARTESIAN_POINT('Ctrl Pts',(82.6865008345069,97.06846256662,-44.1923008911723));
#44075=CARTESIAN_POINT('Ctrl Pts',(82.6450054175374,97.066542518412,-44.2381200461706));
#44076=CARTESIAN_POINT('Ctrl Pts',(82.6032866215218,97.0646467868487,-44.2833526412267));
#44077=CARTESIAN_POINT('Ctrl Pts',(82.5625957350437,97.0627977642209,-44.3274707502407));
#44078=CARTESIAN_POINT('Ctrl Pts',(82.5216920466644,97.0609718773664,-44.371030784711));
#44079=CARTESIAN_POINT('Ctrl Pts',(82.4801329897829,97.0591493996079,-44.414497675069));
#44080=CARTESIAN_POINT('Ctrl Pts',(82.4563626625061,97.0581070060595,-44.4393592163803));
#44081=CARTESIAN_POINT('Ctrl Pts',(82.4323733171086,97.0570616730901,-44.4641865506061));
#44082=CARTESIAN_POINT('Ctrl Pts',(82.4091272381646,97.0560567750852,-44.4880076657737));
#44083=CARTESIAN_POINT('Ctrl Pts',(82.3912174909294,97.0552825598161,-44.5063604448612));
#44084=CARTESIAN_POINT('Ctrl Pts',(82.373749870316,97.0545323084358,-44.5241168461961));
#44085=CARTESIAN_POINT('Ctrl Pts',(82.3571792509442,97.0538252291957,-44.5408473087805));
#44086=CARTESIAN_POINT('Ctrl Pts',(82.3418725938873,97.0531720840599,-44.5563016166392));
#44087=CARTESIAN_POINT('Ctrl Pts',(82.3273358179719,97.0525566608516,-44.5708837739222));
#44088=CARTESIAN_POINT('Ctrl Pts',(82.3121474260475,97.0519193071337,-44.5860239109526));
#44089=CARTESIAN_POINT('Ctrl Pts',(82.2980075644679,97.0513259531175,-44.6001188489138));
#44090=CARTESIAN_POINT('Ctrl Pts',(82.2833029101579,97.0507135909329,-44.6146974119118));
#44091=CARTESIAN_POINT('Ctrl Pts',(82.2668567178331,97.0500353655256,-44.630883061001));
#44092=CARTESIAN_POINT('Ctrl Pts',(82.2570213508124,97.0496297642976,-44.6405626145483));
#44093=CARTESIAN_POINT('Ctrl Pts',(82.246562599419,97.0492006304449,-44.6508163847813));
#44094=CARTESIAN_POINT('Ctrl Pts',(82.2352224816952,97.0487382197184,-44.6618780436019));
#44095=CARTESIAN_POINT('Ctrl Pts',(82.2158281905582,97.0479473876942,-44.6807961039653));
#44096=CARTESIAN_POINT('Ctrl Pts',(82.1938514572218,97.0470575226633,-44.7020734253083));
#44097=CARTESIAN_POINT('Ctrl Pts',(82.1704638252467,97.0461202111386,-44.724477284575));
#44098=CARTESIAN_POINT('Ctrl Pts',(82.1486310127871,97.0452452124744,-44.7453917259456));
#44099=CARTESIAN_POINT('Ctrl Pts',(82.1255684073691,97.0443288820015,-44.7672875203956));
#44100=CARTESIAN_POINT('Ctrl Pts',(82.1022614969434,97.043411800626,-44.7891948943683));
#44101=CARTESIAN_POINT('Ctrl Pts',(82.0853052296255,97.0427446046454,-44.805132969494));
#44102=CARTESIAN_POINT('Ctrl Pts',(82.0682203778842,97.0420769806312,-44.8210779035678));
#44103=CARTESIAN_POINT('Ctrl Pts',(82.0513983675393,97.0414240203462,-44.8366690269003));
#44104=CARTESIAN_POINT('Ctrl Pts',(82.0183916860487,97.0401428386258,-44.8672605692526));
#44105=CARTESIAN_POINT('Ctrl Pts',(81.9864023272149,97.0389203074525,-44.8964976810614));
#44106=CARTESIAN_POINT('Ctrl Pts',(81.9547403986577,97.0377264040061,-44.9250736036965));
#44107=CARTESIAN_POINT('Ctrl Pts',(81.9243254647879,97.0365795220559,-44.9525240729768));
#44108=CARTESIAN_POINT('Ctrl Pts',(81.8942122476703,97.0354590709337,-44.9793640827634));
#44109=CARTESIAN_POINT('Ctrl Pts',(81.8637587149963,97.034339830142,-45.0061749260101));
#44110=CARTESIAN_POINT('Ctrl Pts',(81.8051841907821,97.0321870750724,-45.0577430775206));
#44111=CARTESIAN_POINT('Ctrl Pts',(81.7453409975183,97.0300355963805,-45.1091884748081));
#44112=CARTESIAN_POINT('Ctrl Pts',(81.6846343796697,97.0279044534849,-45.1600998199887));
#44113=CARTESIAN_POINT('Ctrl Pts',(81.6244146395635,97.0257904027297,-45.2106028472349));
#44114=CARTESIAN_POINT('Ctrl Pts',(81.5633453950026,97.0236963698568,-45.2605801879592));
#44115=CARTESIAN_POINT('Ctrl Pts',(81.5018559636568,97.0216393235988,-45.3096693340146));
#44116=CARTESIAN_POINT('Ctrl Pts',(81.4937793731394,97.0213691321214,-45.3161171563942));
#44117=CARTESIAN_POINT('Ctrl Pts',(81.4856955795635,97.0210995763538,-45.3225497124214));
#44118=CARTESIAN_POINT('Ctrl Pts',(81.4776055974067,97.0208306925478,-45.3289662330639));
#44119=CARTESIAN_POINT('Ctrl Pts',(81.4533343641664,97.0200239983621,-45.3482168155849));
#44120=CARTESIAN_POINT('Ctrl Pts',(81.4290072099244,97.0192233440869,-45.3673232644319));
#44121=CARTESIAN_POINT('Ctrl Pts',(81.4046232952948,97.0184286538688,-45.3862873897386));
#44122=CARTESIAN_POINT('Ctrl Pts',(81.2903126210826,97.0147031825486,-45.4751903400069));
#44123=CARTESIAN_POINT('Ctrl Pts',(81.1747579467806,97.011108637579,-45.5609689234957));
#44124=CARTESIAN_POINT('Ctrl Pts',(81.0578879318943,97.0076355486082,-45.6438491363642));
#44125=CARTESIAN_POINT('Ctrl Pts',(80.9483222929385,97.0043795276981,-45.7215493359284));
#44126=CARTESIAN_POINT('Ctrl Pts',(80.8375999062726,97.0012302690388,-45.7967018097784));
#44127=CARTESIAN_POINT('Ctrl Pts',(80.7256307073318,96.9981814377601,-45.8694577303726));
#44128=CARTESIAN_POINT('Ctrl Pts',(80.6749992218893,96.9968027831126,-45.9023573167702));
#44129=CARTESIAN_POINT('Ctrl Pts',(80.6241085000366,96.9954445830658,-45.9347687838941));
#44130=CARTESIAN_POINT('Ctrl Pts',(80.5729668396558,96.9941068238305,-45.9666924608048));
#44131=CARTESIAN_POINT('Ctrl Pts',(80.406500750387,96.9897524179192,-46.0706040196167));
#44132=CARTESIAN_POINT('Ctrl Pts',(80.2373982774511,96.9856153838664,-46.16932831543));
#44133=CARTESIAN_POINT('Ctrl Pts',(80.0662288771931,96.9817013546005,-46.262730926607));
#44134=CARTESIAN_POINT('Ctrl Pts',(79.9695105820523,96.9794897546466,-46.3155075403075));
#44135=CARTESIAN_POINT('Ctrl Pts',(79.8721336947615,96.9773493386229,-46.3665854531287));
#44136=CARTESIAN_POINT('Ctrl Pts',(79.7741992874782,96.9752807531008,-46.4159492355869));
#44137=CARTESIAN_POINT('Ctrl Pts',(79.5627422063209,96.9708143243065,-46.5225340574393));
#44138=CARTESIAN_POINT('Ctrl Pts',(79.3486646501699,96.966682083771,-46.6211439629391));
#44139=CARTESIAN_POINT('Ctrl Pts',(79.1325174388329,96.962880811436,-46.7118557940931));
#44140=CARTESIAN_POINT('Ctrl Pts',(78.9997555144279,96.9605459942192,-46.7675728084177));
#44141=CARTESIAN_POINT('Ctrl Pts',(78.8662110053037,96.9583360413113,-46.8203101177626));
#44142=CARTESIAN_POINT('Ctrl Pts',(78.7320023632828,96.9562503582808,-46.8700819073705));
#44143=CARTESIAN_POINT('Ctrl Pts',(78.4844763922538,96.9524036557912,-46.9618778630337));
#44144=CARTESIAN_POINT('Ctrl Pts',(78.2347104090739,96.9489799999346,-47.043578426586));
#44145=CARTESIAN_POINT('Ctrl Pts',(77.9835546386306,96.9459779936494,-47.11521693687));
#44146=CARTESIAN_POINT('Ctrl Pts',(77.7708454093872,96.9434355298947,-47.1758891335698));
#44147=CARTESIAN_POINT('Ctrl Pts',(77.5571383974705,96.9411954964673,-47.2293442707276));
#44148=CARTESIAN_POINT('Ctrl Pts',(77.3429219699202,96.9392567846519,-47.2756088062191));
#44149=CARTESIAN_POINT('Ctrl Pts',(77.1634892377252,96.9376328739091,-47.3143610723357));
#44150=CARTESIAN_POINT('Ctrl Pts',(76.9836971632916,96.9362203565856,-47.3480687422034));
#44151=CARTESIAN_POINT('Ctrl Pts',(76.8038189849893,96.9350184674708,-47.376750076462));
#44152=CARTESIAN_POINT('Ctrl Pts',(76.5454702012059,96.9332922625804,-47.4179434435114));
#44153=CARTESIAN_POINT('Ctrl Pts',(76.2869571182564,96.9320007152058,-47.4487643416327));
#44154=CARTESIAN_POINT('Ctrl Pts',(76.029120449516,96.9311410716674,-47.4692784833805));
#44155=CARTESIAN_POINT('Ctrl Pts',(75.7712837807755,96.930281428129,-47.4897926251282));
#44156=CARTESIAN_POINT('Ctrl Pts',(75.5141236581926,96.929853688867,-47.5));
#44157=CARTESIAN_POINT('Ctrl Pts',(75.2584312907832,96.929853688867,-47.5));
#44158=CARTESIAN_POINT('Origin',(86.439732156933,0.,7.48115287365564));
#44159=CARTESIAN_POINT('',(86.1895830224161,151.415740327617,-2.07165716802918));
#44160=CARTESIAN_POINT('',(85.7243527600087,152.036157621931,-19.8380841077199));
#44161=CARTESIAN_POINT('',(86.1895830224152,98.5842596677152,-2.07165716806339));
#44162=CARTESIAN_POINT('',(86.1895830224171,125.,-2.07165716799087));
#44163=CARTESIAN_POINT('',(85.6814561621248,97.9066367455417,-21.4762390899887));
#44164=CARTESIAN_POINT('Origin',(87.1798435685379,250.16891026106,-2.09758805298536));
#44165=CARTESIAN_POINT('',(87.1798435685174,151.415740324606,-1.10698805299715));
#44166=CARTESIAN_POINT('Ctrl Pts',(86.1895830224165,151.415740333306,-2.07165716801318));
#44167=CARTESIAN_POINT('Ctrl Pts',(86.1962585673973,151.41574033238,-1.81672839001902));
#44168=CARTESIAN_POINT('Ctrl Pts',(86.4166816928867,151.415740330527,-1.31418047417088));
#44169=CARTESIAN_POINT('Ctrl Pts',(86.9248274028727,151.415740328674,-1.10698805298546));
#44170=CARTESIAN_POINT('Ctrl Pts',(87.1798435685375,151.415740327747,-1.10698805298536));
#44171=CARTESIAN_POINT('',(87.1798435685173,98.584259673603,-1.10698805300346));
#44172=CARTESIAN_POINT('',(87.1798435685379,250.16891026106,-1.10698805298535));
#44173=CARTESIAN_POINT('Ctrl Pts',(87.1798435685375,98.584259668535,-1.10698805298536));
#44174=CARTESIAN_POINT('Ctrl Pts',(86.9248274028744,98.5842596670017,-1.10698805298546));
#44175=CARTESIAN_POINT('Ctrl Pts',(86.4166816928918,98.5842596639351,-1.31418047416797));
#44176=CARTESIAN_POINT('Ctrl Pts',(86.1962585674001,98.5842596608683,-1.81672839001056));
#44177=CARTESIAN_POINT('Ctrl Pts',(86.1895830224168,98.584259659335,-2.07165716800294));
#44178=CARTESIAN_POINT('Origin',(75.,380.329150788037,-1.10698805293872));
#44179=CARTESIAN_POINT('',(90.1602405265364,151.450066634375,-1.10698805300259));
#44180=CARTESIAN_POINT('',(87.1804269063793,151.450066647296,-1.10698805302073));
#44181=CARTESIAN_POINT('',(-14.5184988467186,151.450066634904,-1.10698805302073));
#44182=CARTESIAN_POINT('',(90.1602405269766,98.5499373582795,-1.10698805302048));
#44183=CARTESIAN_POINT('',(90.1602405269766,250.168910261061,-1.10698805298535));
#44184=CARTESIAN_POINT('',(87.1804269060385,98.549933365094,-1.10698805303969));
#44185=CARTESIAN_POINT('',(89.5,98.5499451541535,-1.10698805303968));
#44186=CARTESIAN_POINT('Origin',(87.9371974161405,98.5806627131405,-1.10698805305876));
#44187=CARTESIAN_POINT('Origin',(87.9371996214211,151.419337246053,-1.10698805300165));
#44188=CARTESIAN_POINT('Origin',(90.1602405269766,250.16891026106,-0.116388052985376));
#44189=CARTESIAN_POINT('',(91.1502370845012,151.35159419836,-0.150959371867896));
#44190=CARTESIAN_POINT('',(91.1426577631832,151.359253276904,-0.243446874875071));
#44191=CARTESIAN_POINT('Ctrl Pts',(91.1427258090037,151.358972508694,-0.242922754153537));
#44192=CARTESIAN_POINT('Ctrl Pts',(91.1444558971982,151.357573226983,-0.229489394197771));
#44193=CARTESIAN_POINT('Ctrl Pts',(91.1460461180075,151.356221363243,-0.214949669700851));
#44194=CARTESIAN_POINT('Ctrl Pts',(91.1473441241359,151.354979107739,-0.199540893686844));
#44195=CARTESIAN_POINT('Ctrl Pts',(91.1486421302643,151.353736852234,-0.184132117672837));
#44196=CARTESIAN_POINT('Ctrl Pts',(91.1496470973877,151.352604156146,-0.167854383288073));
#44197=CARTESIAN_POINT('Ctrl Pts',(91.1502370795803,151.351594201125,-0.150959512784512));
#44198=CARTESIAN_POINT('',(91.1502370811217,98.6484057946242,-0.150959468642995));
#44199=CARTESIAN_POINT('',(91.1502370802217,10.,-0.150959494417093));
#44200=CARTESIAN_POINT('',(91.1426551817688,98.6407427282872,-0.2434667570663));
#44201=CARTESIAN_POINT('Ctrl Pts',(91.1502370745451,98.6484057902555,-0.15095965697342));
#44202=CARTESIAN_POINT('Ctrl Pts',(91.1496470907991,98.6473958359584,-0.167854501349949));
#44203=CARTESIAN_POINT('Ctrl Pts',(91.1486418556277,98.6462626028125,-0.184136622200633));
#44204=CARTESIAN_POINT('Ctrl Pts',(91.1473435621547,98.6450200021192,-0.199547564818969));
#44205=CARTESIAN_POINT('Ctrl Pts',(91.1460452686817,98.6437774014258,-0.214958507437305));
#44206=CARTESIAN_POINT('Ctrl Pts',(91.1444547667435,98.6424253705003,-0.229498171671632));
#44207=CARTESIAN_POINT('Ctrl Pts',(91.1427258090036,98.6410274913057,-0.242922754153532));
#44208=CARTESIAN_POINT('Ctrl Pts',(91.1424730896693,98.6408222753815,-0.244869311698875));
#44209=CARTESIAN_POINT('Ctrl Pts',(91.137106467901,98.636498993699,-0.285877416034428));
#44210=CARTESIAN_POINT('Ctrl Pts',(91.1291635097332,98.6322672343169,-0.326017394443988));
#44211=CARTESIAN_POINT('Ctrl Pts',(91.11897306917,98.6281541183688,-0.36503199163602));
#44212=CARTESIAN_POINT('Ctrl Pts',(91.1086258324096,98.6239777155652,-0.404646890693331));
#44213=CARTESIAN_POINT('Ctrl Pts',(91.0959613826178,98.6199236237621,-0.443101620172917));
#44214=CARTESIAN_POINT('Ctrl Pts',(91.0812965515689,98.6160153957639,-0.480172771848484));
#44215=CARTESIAN_POINT('Ctrl Pts',(91.0662844304446,98.6120146137642,-0.518121836335588));
#44216=CARTESIAN_POINT('Ctrl Pts',(91.0491760567252,98.6081666794999,-0.554621077584459));
#44217=CARTESIAN_POINT('Ctrl Pts',(91.0302830326076,98.6044919555069,-0.589477348367958));
#44218=CARTESIAN_POINT('Ctrl Pts',(91.0111115253086,98.6007630660812,-0.624847400593439));
#44219=CARTESIAN_POINT('Ctrl Pts',(90.9901023182059,98.5972125158196,-0.658525832702578));
#44220=CARTESIAN_POINT('Ctrl Pts',(90.9675526952317,98.5938567658229,-0.690356504181238));
#44221=CARTESIAN_POINT('Ctrl Pts',(90.9445247880102,98.5904298393652,-0.722862313721656));
#44222=CARTESIAN_POINT('Ctrl Pts',(90.919890400607,98.587206052811,-0.753441257730517));
#44223=CARTESIAN_POINT('Ctrl Pts',(90.8939373782266,98.5841981480733,-0.781972473711938));
#44224=CARTESIAN_POINT('Ctrl Pts',(90.8917586751316,98.5839456406287,-0.784367610881368));
#44225=CARTESIAN_POINT('Ctrl Pts',(90.8895706629915,98.5836946518857,-0.786748342539837));
#44226=CARTESIAN_POINT('Ctrl Pts',(90.8873735032206,98.5834451879299,-0.789114610963089));
#44227=CARTESIAN_POINT('Ctrl Pts',(90.8608507582505,98.5804338143525,-0.817678730310563));
#44228=CARTESIAN_POINT('Ctrl Pts',(90.8329993206293,98.5776447613829,-0.844134047023549));
#44229=CARTESIAN_POINT('Ctrl Pts',(90.8042052463494,98.5750723942413,-0.868534009097833));
#44230=CARTESIAN_POINT('Ctrl Pts',(90.787346930867,98.5735663282228,-0.882819665737));
#44231=CARTESIAN_POINT('Ctrl Pts',(90.770164515378,98.5721345082627,-0.896401067824115));
#44232=CARTESIAN_POINT('Ctrl Pts',(90.7527275725605,98.5707755615461,-0.909291237033462));
#44233=CARTESIAN_POINT('Ctrl Pts',(90.7222707153112,98.5684019088598,-0.93180631021108));
#44234=CARTESIAN_POINT('Ctrl Pts',(90.691063850735,98.5662524990882,-0.952194347002684));
#44235=CARTESIAN_POINT('Ctrl Pts',(90.6594408797527,98.5643178926639,-0.970544885589982));
#44236=CARTESIAN_POINT('Ctrl Pts',(90.6271242188418,98.562340848197,-0.989297966487687));
#44237=CARTESIAN_POINT('Ctrl Pts',(90.5943728508489,98.5605881243631,-1.00592327380772));
#44238=CARTESIAN_POINT('Ctrl Pts',(90.5614896889059,98.5590482683999,-1.0205294417176));
#44239=CARTESIAN_POINT('Ctrl Pts',(90.5272530200926,98.5574450302829,-1.03573681545581));
#44240=CARTESIAN_POINT('Ctrl Pts',(90.4928734784579,98.556072536555,-1.04875548364588));
#44241=CARTESIAN_POINT('Ctrl Pts',(90.4586365717437,98.554916516967,-1.05972080547592));
#44242=CARTESIAN_POINT('Ctrl Pts',(90.4237627156653,98.5537389905897,-1.07089012805951));
#44243=CARTESIAN_POINT('Ctrl Pts',(90.3890366168525,98.5527860538154,-1.07992912577394));
#44244=CARTESIAN_POINT('Ctrl Pts',(90.3547048544509,98.5520414354933,-1.08699213718578));
#44245=CARTESIAN_POINT('Ctrl Pts',(90.3190337692156,98.551267768726,-1.09433068506287));
#44246=CARTESIAN_POINT('Ctrl Pts',(90.2837882996317,98.5507189782315,-1.09953618889023));
#44247=CARTESIAN_POINT('Ctrl Pts',(90.2491882701675,98.5503757440633,-1.10279190631559));
#44248=CARTESIAN_POINT('Ctrl Pts',(90.2190111197128,98.5500763850948,-1.1056314494057));
#44249=CARTESIAN_POINT('Ctrl Pts',(90.1893238910577,98.5499333650965,-1.10698805298356));
#44250=CARTESIAN_POINT('Ctrl Pts',(90.1602405269769,98.5499333650965,-1.10698805298357));
#44251=CARTESIAN_POINT('Ctrl Pts',(90.1602405269769,151.450066634903,-1.10698805298357));
#44252=CARTESIAN_POINT('Ctrl Pts',(90.1932094418544,151.450066634903,-1.10698805298356));
#44253=CARTESIAN_POINT('Ctrl Pts',(90.2269832987177,151.449887715605,-1.10529092976264));
#44254=CARTESIAN_POINT('Ctrl Pts',(90.2613862103791,151.449509122341,-1.10169981675588));
#44255=CARTESIAN_POINT('Ctrl Pts',(90.2947811443407,151.449141621556,-1.09821392047797));
#44256=CARTESIAN_POINT('Ctrl Pts',(90.3287690136091,151.448585965006,-1.09294328928597));
#44257=CARTESIAN_POINT('Ctrl Pts',(90.3631399098217,151.44782310509,-1.08570724884198));
#44258=CARTESIAN_POINT('Ctrl Pts',(90.3961004231054,151.447091548536,-1.07876813367603));
#44259=CARTESIAN_POINT('Ctrl Pts',(90.4294132374384,151.446169435423,-1.07002151108096));
#44260=CARTESIAN_POINT('Ctrl Pts',(90.4628457413305,151.445040051852,-1.05930884284164));
#44261=CARTESIAN_POINT('Ctrl Pts',(90.4955604238076,151.44393491701,-1.04882618377834));
#44262=CARTESIAN_POINT('Ctrl Pts',(90.528389911653,151.442631308094,-1.0364609163968));
#44263=CARTESIAN_POINT('Ctrl Pts',(90.5610676619881,151.441113775387,-1.02206649376934));
#44264=CARTESIAN_POINT('Ctrl Pts',(90.592683465608,151.439645558771,-1.00813985456247));
#44265=CARTESIAN_POINT('Ctrl Pts',(90.6241573161556,151.437977089369,-0.992313735221715));
#44266=CARTESIAN_POINT('Ctrl Pts',(90.6551999421455,151.43609468688,-0.974458372462757));
#44267=CARTESIAN_POINT('Ctrl Pts',(90.6820523444181,151.434466376541,-0.959013178371207));
#44268=CARTESIAN_POINT('Ctrl Pts',(90.7085814792919,151.432677991079,-0.942049605825437));
#44269=CARTESIAN_POINT('Ctrl Pts',(90.7345686686748,151.430720937456,-0.923486146310932));
#44270=CARTESIAN_POINT('Ctrl Pts',(90.7407988488375,151.430251752563,-0.919035734397759));
#44271=CARTESIAN_POINT('Ctrl Pts',(90.7469977378021,151.429772874228,-0.914493376188395));
#44272=CARTESIAN_POINT('Ctrl Pts',(90.7531630436231,151.429284306403,-0.909859109179501));
#44273=CARTESIAN_POINT('Ctrl Pts',(90.7836560587416,151.426867896494,-0.886938466137635));
#44274=CARTESIAN_POINT('Ctrl Pts',(90.8132774169285,151.424218357609,-0.861806497849764));
#44275=CARTESIAN_POINT('Ctrl Pts',(90.8417422223996,151.421340482992,-0.834508670634898));
#44276=CARTESIAN_POINT('Ctrl Pts',(90.8695864331833,151.418525352302,-0.807805995442457));
#44277=CARTESIAN_POINT('Ctrl Pts',(90.8963240398592,151.41549171862,-0.779030728928768));
#44278=CARTESIAN_POINT('Ctrl Pts',(90.9216542400161,151.412247801447,-0.748260836874268));
#44279=CARTESIAN_POINT('Ctrl Pts',(90.9464595070456,151.409071109942,-0.718128607987389));
#44280=CARTESIAN_POINT('Ctrl Pts',(90.9699151613995,151.405692746004,-0.686083432988398));
#44281=CARTESIAN_POINT('Ctrl Pts',(90.991704638286,151.402124264173,-0.65223491182931));
#44282=CARTESIAN_POINT('Ctrl Pts',(91.0128572771173,151.398660077872,-0.619375676759931));
#44283=CARTESIAN_POINT('Ctrl Pts',(91.0324397158036,151.39501671758,-0.584816902929663));
#44284=CARTESIAN_POINT('Ctrl Pts',(91.0501294503456,151.391208550601,-0.548694870482719));
#44285=CARTESIAN_POINT('Ctrl Pts',(91.0675390117541,151.387460698041,-0.513144945152011));
#44286=CARTESIAN_POINT('Ctrl Pts',(91.0831154231435,151.383553203602,-0.476080751510836));
#44287=CARTESIAN_POINT('Ctrl Pts',(91.0965182197205,151.379503662392,-0.437669186769406));
#44288=CARTESIAN_POINT('Ctrl Pts',(91.1096094359011,151.375548262555,-0.400150591677731));
#44289=CARTESIAN_POINT('Ctrl Pts',(91.1206269506359,151.371457335539,-0.361346466446587));
#44290=CARTESIAN_POINT('Ctrl Pts',(91.1292210457353,151.367251183858,-0.321449389106154));
#44291=CARTESIAN_POINT('Ctrl Pts',(91.1346342280985,151.364601845465,-0.296319325626335));
#44292=CARTESIAN_POINT('Ctrl Pts',(91.1390852981363,151.361906871053,-0.27075638621219));
#44293=CARTESIAN_POINT('Ctrl Pts',(91.1424799140837,151.359172183993,-0.244816756583001));
#44294=CARTESIAN_POINT('Origin',(91.4225478323467,125.,7.64700017509568));
#44295=CARTESIAN_POINT('',(91.4225484744195,153.51360113434,7.64701856165472));
#44296=CARTESIAN_POINT('Origin',(91.1434680304672,154.858179732358,-0.344799717671401));
#44297=CARTESIAN_POINT('',(91.4225011052051,96.483271487014,7.64566208483454));
#44298=CARTESIAN_POINT('',(91.4225478323467,10.,7.64700017509568));
#44299=CARTESIAN_POINT('Ctrl Pts',(91.4224660271133,96.4844962482276,7.64465757971069));
#44300=CARTESIAN_POINT('Ctrl Pts',(91.4198666579771,96.5751201683,7.57022138675136));
#44301=CARTESIAN_POINT('Ctrl Pts',(91.4169519707056,96.6640246726822,7.48675570424964));
#44302=CARTESIAN_POINT('Ctrl Pts',(91.4137319826594,96.7509506823961,7.39454694634647));
#44303=CARTESIAN_POINT('Ctrl Pts',(91.4104749983869,96.8388754331884,7.30127875094451));
#44304=CARTESIAN_POINT('Ctrl Pts',(91.4069056508049,96.9247762860312,7.19906523866602));
#44305=CARTESIAN_POINT('Ctrl Pts',(91.4030324681422,97.0083766466197,7.08814955340213));
#44306=CARTESIAN_POINT('Ctrl Pts',(91.3991026822944,97.0931987535345,6.97561293217535));
#44307=CARTESIAN_POINT('Ctrl Pts',(91.3948601098234,97.1756529990296,6.85411776923774));
#44308=CARTESIAN_POINT('Ctrl Pts',(91.3903118724657,97.2554365906613,6.72386606395177));
#44309=CARTESIAN_POINT('Ctrl Pts',(91.3874881273923,97.3049697407793,6.64300009716451));
#44310=CARTESIAN_POINT('Ctrl Pts',(91.3845465297935,97.3534732005277,6.55875793091783));
#44311=CARTESIAN_POINT('Ctrl Pts',(91.3814884618608,97.4008709328034,6.47117848952122));
#44312=CARTESIAN_POINT('Ctrl Pts',(91.379467790589,97.4321898040861,6.41330885904708));
#44313=CARTESIAN_POINT('Ctrl Pts',(91.3773971309238,97.4630259438156,6.35400874544235));
#44314=CARTESIAN_POINT('Ctrl Pts',(91.3752770643593,97.4933557129083,6.29329488436168));
#44315=CARTESIAN_POINT('Ctrl Pts',(91.3688334140312,97.5855388687797,6.10876346566006));
#44316=CARTESIAN_POINT('Ctrl Pts',(91.3619334010733,97.6730477081068,5.91117425583623));
#44317=CARTESIAN_POINT('Ctrl Pts',(91.3546254233259,97.7555902085962,5.70190945964135));
#44318=CARTESIAN_POINT('Ctrl Pts',(91.347190246099,97.8395694079181,5.48900229149728));
#44319=CARTESIAN_POINT('Ctrl Pts',(91.3393327525227,97.9184081361766,5.26400868191609));
#44320=CARTESIAN_POINT('Ctrl Pts',(91.3311035192476,97.9917494605827,5.02836318007253));
#44321=CARTESIAN_POINT('Ctrl Pts',(91.3268530900855,98.0296305235719,4.90665141428797));
#44322=CARTESIAN_POINT('Ctrl Pts',(91.3225034857578,98.0660441878798,4.78209771921708));
#44323=CARTESIAN_POINT('Ctrl Pts',(91.3180616674333,98.1009359127202,4.65489885008938));
#44324=CARTESIAN_POINT('Ctrl Pts',(91.3095500160628,98.1677973140349,4.41115353012017));
#44325=CARTESIAN_POINT('Ctrl Pts',(91.3006998675436,98.2291583892828,4.1577160694228));
#44326=CARTESIAN_POINT('Ctrl Pts',(91.2915686828284,98.2846711129251,3.89623206945609));
#44327=CARTESIAN_POINT('Ctrl Pts',(91.2818801507628,98.3435722106289,3.61878766357101));
#44328=CARTESIAN_POINT('Ctrl Pts',(91.2718752605164,98.3958886545794,3.33228539200647));
#44329=CARTESIAN_POINT('Ctrl Pts',(91.2616244355264,98.441235374436,3.03874146716444));
#44330=CARTESIAN_POINT('Ctrl Pts',(91.2507261600225,98.4894462303112,2.72665706727007));
#44331=CARTESIAN_POINT('Ctrl Pts',(91.239549957921,98.5297783185464,2.40661499159549));
#44332=CARTESIAN_POINT('Ctrl Pts',(91.2281817140908,98.5618136304517,2.08107361528039));
#44333=CARTESIAN_POINT('Ctrl Pts',(91.2170409500932,98.5932079121767,1.7620463583768));
#44334=CARTESIAN_POINT('Ctrl Pts',(91.2057158240637,98.6166339342014,1.43773966127489));
#44335=CARTESIAN_POINT('Ctrl Pts',(91.1942873462163,98.6317466687574,1.11047252246556));
#44336=CARTESIAN_POINT('Ctrl Pts',(91.1836606138243,98.6457991950851,0.806164254011937));
#44337=CARTESIAN_POINT('Ctrl Pts',(91.1729445666833,98.6526641833594,0.499297578045357));
#44338=CARTESIAN_POINT('Ctrl Pts',(91.1622036885519,98.6521053755339,0.191719259711434));
#44339=CARTESIAN_POINT('Ctrl Pts',(91.1582171650888,98.6518979715879,0.0775602339999656));
#44340=CARTESIAN_POINT('Ctrl Pts',(91.1542272111097,98.6506683095243,-0.0366970956767633));
#44341=CARTESIAN_POINT('Ctrl Pts',(91.1502370811177,98.648405800481,-0.150959468758827));
#44342=CARTESIAN_POINT('Ctrl Pts',(91.4377196187991,95.3892469230042,8.08146329470034));
#44343=CARTESIAN_POINT('Ctrl Pts',(91.4377196187991,96.1635444295028,8.08146329470034));
#44344=CARTESIAN_POINT('Ctrl Pts',(91.385522567936,97.9288843816109,6.58673532556424));
#44345=CARTESIAN_POINT('Ctrl Pts',(91.2369645359299,98.69758256029,2.33258989382489));
#44346=CARTESIAN_POINT('Ctrl Pts',(91.1502370802217,98.648405799973,-0.150959494417092));
#44347=CARTESIAN_POINT('Ctrl Pts',(91.4320284193498,95.3892469230042,7.91848866578635));
#44348=CARTESIAN_POINT('Ctrl Pts',(91.4321257472612,96.0767253585936,7.92120291221531));
#44349=CARTESIAN_POINT('Ctrl Pts',(91.3823808563439,97.6410840917862,6.45199279978025));
#44350=CARTESIAN_POINT('Ctrl Pts',(91.2388047631012,98.2151871396527,2.27004549204746));
#44351=CARTESIAN_POINT('Ctrl Pts',(91.1506412414195,98.063194128322,-0.139385831990572));
#44352=CARTESIAN_POINT('Ctrl Pts',(91.4571388684123,95.3892469230042,7.63207539401467));
#44353=CARTESIAN_POINT('Ctrl Pts',(91.4562245044736,95.9248077248482,7.63957838582041));
#44354=CARTESIAN_POINT('Ctrl Pts',(91.4642751653486,97.135749851621,6.21271282739584));
#44355=CARTESIAN_POINT('Ctrl Pts',(91.532083267643,97.365915276391,2.15270554671051));
#44356=CARTESIAN_POINT('Ctrl Pts',(91.6302567784007,97.049131985641,-0.136054931572069));
#44357=CARTESIAN_POINT('Ctrl Pts',(91.5422405072608,95.3892469230042,7.35841489894451));
#44358=CARTESIAN_POINT('Ctrl Pts',(91.5383641787502,95.7807842850686,7.37003725116256));
#44359=CARTESIAN_POINT('Ctrl Pts',(91.7102365608264,96.653897412585,6.00652314207727));
#44360=CARTESIAN_POINT('Ctrl Pts',(92.265192003299,96.8438249769031,2.09008342830861));
#44361=CARTESIAN_POINT('Ctrl Pts',(92.64334491981,96.6650326242278,-0.163827197750858));
#44362=CARTESIAN_POINT('Ctrl Pts',(91.58909715561,95.3892469230042,7.24544107817312));
#44363=CARTESIAN_POINT('Ctrl Pts',(91.5836350611542,95.7215485968881,7.25861047252438));
#44364=CARTESIAN_POINT('Ctrl Pts',(91.8463847491682,96.4541169694422,5.93057394968419));
#44365=CARTESIAN_POINT('Ctrl Pts',(92.6242170191814,96.712708284784,2.07846842064286));
#44366=CARTESIAN_POINT('Ctrl Pts',(93.0818243012207,96.6499744556144,-0.178841068366062));
#44367=CARTESIAN_POINT('',(91.5890971555731,95.3892469232502,7.24544107826191));
#44368=CARTESIAN_POINT('Ctrl Pts',(91.5890971555423,95.3892469231557,7.24544107833634));
#44369=CARTESIAN_POINT('Ctrl Pts',(91.5885977152181,95.3903582654095,7.24664525498274));
#44370=CARTESIAN_POINT('Ctrl Pts',(91.5880992598237,95.391472585684,7.24784705691205));
#44371=CARTESIAN_POINT('Ctrl Pts',(91.5604417987192,95.4535913431303,7.31453063680726));
#44372=CARTESIAN_POINT('Ctrl Pts',(91.5370091013565,95.5219101308047,7.37102809117713));
#44373=CARTESIAN_POINT('Ctrl Pts',(91.4958480280134,95.6772019949698,7.47026958382434));
#44374=CARTESIAN_POINT('Ctrl Pts',(91.4789219682179,95.7625149123062,7.51107919597227));
#44375=CARTESIAN_POINT('Ctrl Pts',(91.4380642745455,96.0338755140189,7.60958922442495));
#44376=CARTESIAN_POINT('Ctrl Pts',(91.4229425405394,96.246604938492,7.64604851307572));
#44377=CARTESIAN_POINT('Ctrl Pts',(91.4225500617109,96.4799783282717,7.64699479998239));
#44378=CARTESIAN_POINT('Ctrl Pts',(91.4225488529118,96.4808091614366,7.64699771445995));
#44379=CARTESIAN_POINT('Ctrl Pts',(91.4225478323467,96.4816399960307,7.64700017509564));
#44380=CARTESIAN_POINT('',(93.0818243261362,96.6499744521987,-0.178841191270357));
#44381=CARTESIAN_POINT('Ctrl Pts',(93.0818243012207,96.6499744556144,-0.178841068366062));
#44382=CARTESIAN_POINT('Ctrl Pts',(93.04850419914,96.6545423300549,-0.0144784196112447));
#44383=CARTESIAN_POINT('Ctrl Pts',(93.0158302187913,96.6579166015359,0.146743204829163));
#44384=CARTESIAN_POINT('Ctrl Pts',(92.9838194597831,96.6602305236654,0.304733691460121));
#44385=CARTESIAN_POINT('Ctrl Pts',(92.950666665296,96.6626269987005,0.468360743629226));
#44386=CARTESIAN_POINT('Ctrl Pts',(92.9182251817957,96.6638861123165,0.62852237573144));
#44387=CARTESIAN_POINT('Ctrl Pts',(92.886503073243,96.6641388464821,0.785173195210699));
#44388=CARTESIAN_POINT('Ctrl Pts',(92.8528113282773,96.6644072729973,0.951550516875998));
#44389=CARTESIAN_POINT('Ctrl Pts',(92.819931012538,96.6635405380236,1.11396776705803));
#44390=CARTESIAN_POINT('Ctrl Pts',(92.7878606333344,96.6616760351792,1.27242648383586));
#44391=CARTESIAN_POINT('Ctrl Pts',(92.767645337482,96.6605007613735,1.37230961336548));
#44392=CARTESIAN_POINT('Ctrl Pts',(92.7477516346562,96.6589286492801,1.4706209976134));
#44393=CARTESIAN_POINT('Ctrl Pts',(92.7281772467124,96.6569903368049,1.56737058875414));
#44394=CARTESIAN_POINT('Ctrl Pts',(92.6955398336136,96.6537584858195,1.72868630305733));
#44395=CARTESIAN_POINT('Ctrl Pts',(92.6637942161817,96.649509444416,1.88564010023218));
#44396=CARTESIAN_POINT('Ctrl Pts',(92.6329457603973,96.6443747848504,2.03820001397428));
#44397=CARTESIAN_POINT('Ctrl Pts',(92.6007989779739,96.6390240215893,2.19718075478875));
#44398=CARTESIAN_POINT('Ctrl Pts',(92.5696264059794,96.6327115423875,2.35139026449694));
#44399=CARTESIAN_POINT('Ctrl Pts',(92.5394232697756,96.6255707167199,2.5008465820663));
#44400=CARTESIAN_POINT('Ctrl Pts',(92.5078127108346,96.6180971388394,2.65726734922615));
#44401=CARTESIAN_POINT('Ctrl Pts',(92.4772639751593,96.6097162425008,2.80848194510043));
#44402=CARTESIAN_POINT('Ctrl Pts',(92.4477609233336,96.6005639033443,2.95456443004514));
#44403=CARTESIAN_POINT('Ctrl Pts',(92.4364444747862,96.5970533521049,3.01059710538703));
#44404=CARTESIAN_POINT('Ctrl Pts',(92.4252812814673,96.5934289608567,3.06587765181699));
#44405=CARTESIAN_POINT('Ctrl Pts',(92.4142717547246,96.5896983413429,3.12040372164444));
#44406=CARTESIAN_POINT('Ctrl Pts',(92.3891363014911,96.5811810985485,3.24489022412471));
#44407=CARTESIAN_POINT('Ctrl Pts',(92.3648057751482,96.5721110283661,3.36542452324834));
#44408=CARTESIAN_POINT('Ctrl Pts',(92.3413077253512,96.5625891514488,3.48186636681812));
#44409=CARTESIAN_POINT('Ctrl Pts',(92.3175380188358,96.5529571938286,3.59965437355404));
#44410=CARTESIAN_POINT('Ctrl Pts',(92.29462014982,96.54286297252,3.71325474416036));
#44411=CARTESIAN_POINT('Ctrl Pts',(92.2725719720922,96.5324122945674,3.82257491109849));
#44412=CARTESIAN_POINT('Ctrl Pts',(92.2546780502257,96.5239307040684,3.91129727853311));
#44413=CARTESIAN_POINT('Ctrl Pts',(92.2373567545537,96.5152143624085,3.99720145643532));
#44414=CARTESIAN_POINT('Ctrl Pts',(92.2206126159659,96.5063200758132,4.08026270878109));
#44415=CARTESIAN_POINT('Ctrl Pts',(92.212615972327,96.5020723541432,4.119930992206));
#44416=CARTESIAN_POINT('Ctrl Pts',(92.2047508270909,96.497784005401,4.15895155223654));
#44417=CARTESIAN_POINT('Ctrl Pts',(92.1970175569056,96.4934613433818,4.19732226647295));
#44418=CARTESIAN_POINT('Ctrl Pts',(92.1810855855296,96.4845558576161,4.2763730569201));
#44419=CARTESIAN_POINT('Ctrl Pts',(92.1657205069554,96.4755107451618,4.35263002054149));
#44420=CARTESIAN_POINT('Ctrl Pts',(92.1508133895718,96.4663086579529,4.42663184210414));
#44421=CARTESIAN_POINT('Ctrl Pts',(92.1403240970924,96.45983367143,4.47870272411327));
#44422=CARTESIAN_POINT('Ctrl Pts',(92.130061739786,96.4532805705422,4.52965612101377));
#44423=CARTESIAN_POINT('Ctrl Pts',(92.1199913235128,96.4466382323459,4.57966531516344));
#44424=CARTESIAN_POINT('Ctrl Pts',(92.1155855163933,96.4437322093851,4.60154433760392));
#44425=CARTESIAN_POINT('Ctrl Pts',(92.1112164804603,96.4408090540871,4.62324247551653));
#44426=CARTESIAN_POINT('Ctrl Pts',(92.1068814399769,96.4378675990081,4.6447734855143));
#44427=CARTESIAN_POINT('Ctrl Pts',(92.1042502519499,96.4360822589597,4.65784190688954));
#44428=CARTESIAN_POINT('Ctrl Pts',(92.1016311799141,96.4342898913659,4.67085078481288));
#44429=CARTESIAN_POINT('Ctrl Pts',(92.0990249579437,96.432491134456,4.6837964675082));
#44430=CARTESIAN_POINT('Ctrl Pts',(92.0919943523711,96.4276387655872,4.71871904506776));
#44431=CARTESIAN_POINT('Ctrl Pts',(92.0850671303781,96.4227451434961,4.7531327716648));
#44432=CARTESIAN_POINT('Ctrl Pts',(92.0783916966105,96.4179260786314,4.78629993242909));
#44433=CARTESIAN_POINT('Ctrl Pts',(92.0718910934722,96.413233225811,4.81859844019053));
#44434=CARTESIAN_POINT('Ctrl Pts',(92.0656291633554,96.4086112379012,4.84971530558738));
#44435=CARTESIAN_POINT('Ctrl Pts',(92.0597340006273,96.4041771487889,4.87901306621893));
#44436=CARTESIAN_POINT('Ctrl Pts',(92.0586110744866,96.4033325318031,4.88459378091566));
#44437=CARTESIAN_POINT('Ctrl Pts',(92.0575030218536,96.4024959725452,4.89010070731623));
#44438=CARTESIAN_POINT('Ctrl Pts',(92.0564006240668,96.401660653608,4.89557965545568));
#44439=CARTESIAN_POINT('Ctrl Pts',(92.0531796685608,96.3992200417327,4.9115878953016));
#44440=CARTESIAN_POINT('Ctrl Pts',(92.05000237728,96.3967878511202,4.92738014739326));
#44441=CARTESIAN_POINT('Ctrl Pts',(92.0466073810435,96.3941587239731,4.94425572766695));
#44442=CARTESIAN_POINT('Ctrl Pts',(92.044223393933,96.3923125348189,4.95610586329363));
#44443=CARTESIAN_POINT('Ctrl Pts',(92.0417322477518,96.3903690838361,4.96848924991704));
#44444=CARTESIAN_POINT('Ctrl Pts',(92.0390464544626,96.3882536838055,4.98184105432092));
#44445=CARTESIAN_POINT('Ctrl Pts',(92.0349848123521,96.3850546297758,5.00203257510456));
#44446=CARTESIAN_POINT('Ctrl Pts',(92.0304812453635,96.3814622689494,5.02442290320554));
#44447=CARTESIAN_POINT('Ctrl Pts',(92.025789691935,96.3776548956032,5.04775054412086));
#44448=CARTESIAN_POINT('Ctrl Pts',(92.0231744822932,96.3755325539019,5.06075405614955));
#44449=CARTESIAN_POINT('Ctrl Pts',(92.0205006983004,96.3733435944736,5.07404960807559));
#44450=CARTESIAN_POINT('Ctrl Pts',(92.0178108124245,96.371120632659,5.0874260925559));
#44451=CARTESIAN_POINT('Ctrl Pts',(92.0161100908546,96.3697151309829,5.09588357987499));
#44452=CARTESIAN_POINT('Ctrl Pts',(92.0144031679175,96.3682962805282,5.10437224752037));
#44453=CARTESIAN_POINT('Ctrl Pts',(92.012699687357,96.3668719200967,5.11284414373248));
#44454=CARTESIAN_POINT('Ctrl Pts',(92.0030221217397,96.3587800510974,5.16097344640794));
#44455=CARTESIAN_POINT('Ctrl Pts',(91.9934163861843,96.3504773670063,5.20875677112061));
#44456=CARTESIAN_POINT('Ctrl Pts',(91.9839515881662,96.3420147808254,5.25585071207839));
#44457=CARTESIAN_POINT('Ctrl Pts',(91.9768529896527,96.3356678411898,5.29117116779672));
#44458=CARTESIAN_POINT('Ctrl Pts',(91.9698335325556,96.3292311207055,5.32610450972332));
#44459=CARTESIAN_POINT('Ctrl Pts',(91.9629196400391,96.3227289794278,5.36051923374605));
#44460=CARTESIAN_POINT('Ctrl Pts',(91.9576675652235,96.317789687651,5.3866620621016));
#44461=CARTESIAN_POINT('Ctrl Pts',(91.9524779450484,96.3128143467872,5.41249795283998));
#44462=CARTESIAN_POINT('Ctrl Pts',(91.9473485282823,96.3078016729083,5.43803807711745));
#44463=CARTESIAN_POINT('Ctrl Pts',(91.9384651073263,96.299120434044,5.48226994315031));
#44464=CARTESIAN_POINT('Ctrl Pts',(91.9297612922848,96.290326551167,5.52561949644231));
#44465=CARTESIAN_POINT('Ctrl Pts',(91.9212224112443,96.2814072340594,5.5681597263175));
#44466=CARTESIAN_POINT('Ctrl Pts',(91.9158228902695,96.2757671461398,5.59505983915365));
#44467=CARTESIAN_POINT('Ctrl Pts',(91.9104890550841,96.2700765219772,5.62163765905387));
#44468=CARTESIAN_POINT('Ctrl Pts',(91.9052186309373,96.264332750758,5.64790452845118));
#44469=CARTESIAN_POINT('Ctrl Pts',(91.9046303159527,96.2636915980571,5.65083658713096));
#44470=CARTESIAN_POINT('Ctrl Pts',(91.90404279989,96.263049792143,5.65376472743346));
#44471=CARTESIAN_POINT('Ctrl Pts',(91.9034560843089,96.2624073342832,5.656688941604));
#44472=CARTESIAN_POINT('Ctrl Pts',(91.8807921774827,96.2375901902665,5.7696467692723));
#44473=CARTESIAN_POINT('Ctrl Pts',(91.8593235685964,96.2117998589788,5.87674199101269));
#44474=CARTESIAN_POINT('Ctrl Pts',(91.8390799972993,96.1851710277324,5.97782214056085));
#44475=CARTESIAN_POINT('Ctrl Pts',(91.8268866537509,96.1691316400713,6.03870591305693));
#44476=CARTESIAN_POINT('Ctrl Pts',(91.815138173471,96.1527890622945,6.09740530271414));
#44477=CARTESIAN_POINT('Ctrl Pts',(91.8038369098669,96.1361698938586,6.15390758204521));
#44478=CARTESIAN_POINT('Ctrl Pts',(91.7706955944732,96.0874336532036,6.3196023154294));
#44479=CARTESIAN_POINT('Ctrl Pts',(91.74139401433,96.0363149263173,6.46643331008801));
#44480=CARTESIAN_POINT('Ctrl Pts',(91.7159246563983,95.9833613378611,6.59441491854183));
#44481=CARTESIAN_POINT('Ctrl Pts',(91.702080828076,95.9545785004765,6.66397911488318));
#44482=CARTESIAN_POINT('Ctrl Pts',(91.6893693112518,95.9252528618665,6.72797388657023));
#44483=CARTESIAN_POINT('Ctrl Pts',(91.6777888769065,95.8954649988147,6.78640195562283));
#44484=CARTESIAN_POINT('Ctrl Pts',(91.662544433782,95.8562523604498,6.86331646063903));
#44485=CARTESIAN_POINT('Ctrl Pts',(91.6492623452744,95.8162421247089,6.93057291826986));
#44486=CARTESIAN_POINT('Ctrl Pts',(91.6379471219064,95.7756429360737,6.98814038497499));
#44487=CARTESIAN_POINT('Ctrl Pts',(91.6279766338718,95.7398686776839,7.03886636000025));
#44488=CARTESIAN_POINT('Ctrl Pts',(91.6195331553571,95.7036370895384,7.08207012414688));
#44489=CARTESIAN_POINT('Ctrl Pts',(91.612613134439,95.6670862763331,7.11776348122173));
#44490=CARTESIAN_POINT('Ctrl Pts',(91.6083064096561,95.6443386148835,7.13997749868222));
#44491=CARTESIAN_POINT('Ctrl Pts',(91.6045908053258,95.6214736349759,7.1592771130956));
#44492=CARTESIAN_POINT('Ctrl Pts',(91.6014630091305,95.5985211207223,7.17567744512681));
#44493=CARTESIAN_POINT('Ctrl Pts',(91.5933032995141,95.538643226008,7.21846218512513));
#44494=CARTESIAN_POINT('Ctrl Pts',(91.5891428651847,95.4781682277844,7.24152111672794));
#44495=CARTESIAN_POINT('Ctrl Pts',(91.5889170684737,95.4175484336564,7.24515466514378));
#44496=CARTESIAN_POINT('Ctrl Pts',(91.5888819407417,95.4081176679317,7.24571994492329));
#44497=CARTESIAN_POINT('Ctrl Pts',(91.588942048426,95.3986832990776,7.24581504967186));
#44498=CARTESIAN_POINT('Ctrl Pts',(91.5890971556059,95.3892469232539,7.24544107818303));
#44499=CARTESIAN_POINT('Ctrl Pts',(93.0818242569856,96.6499744616786,-0.178840850160784));
#44500=CARTESIAN_POINT('Ctrl Pts',(92.5702649876338,96.6675423381497,-0.161324668159693));
#44501=CARTESIAN_POINT('Ctrl Pts',(91.5660324322326,97.1168172350376,-0.135152181255633));
#44502=CARTESIAN_POINT('Ctrl Pts',(91.1505907328766,98.1363455931168,-0.140832305945591));
#44503=CARTESIAN_POINT('Ctrl Pts',(91.1502370886132,98.6484057932575,-0.150959254115264));
#44504=CARTESIAN_POINT('Ctrl Pts',(93.1263423687192,96.6422458372675,-0.428594588872762));
#44505=CARTESIAN_POINT('Ctrl Pts',(93.1137918128178,96.6451089742319,-0.346605073576102));
#44506=CARTESIAN_POINT('Ctrl Pts',(93.0989319817565,96.6476291469833,-0.263230742927634));
#44507=CARTESIAN_POINT('Ctrl Pts',(93.0818243012207,96.6499744556144,-0.178841068366053));
#44508=CARTESIAN_POINT('Ctrl Pts',(92.5345241435646,96.6449042747314,-0.352466900319583));
#44509=CARTESIAN_POINT('Ctrl Pts',(92.5235334502953,96.6541336852884,-0.289689761761381));
#44510=CARTESIAN_POINT('Ctrl Pts',(92.5111303644817,96.6621607150084,-0.22477741976561));
#44511=CARTESIAN_POINT('Ctrl Pts',(92.4971851260064,96.6700520137655,-0.158822574212447));
#44512=CARTESIAN_POINT('Ctrl Pts',(91.5098210954508,97.1483420017645,-0.238075387754012));
#44513=CARTESIAN_POINT('Ctrl Pts',(91.5073356030472,97.1611048966918,-0.205356712278555));
#44514=CARTESIAN_POINT('Ctrl Pts',(91.5043063271605,97.1729748355478,-0.170674790930271));
#44515=CARTESIAN_POINT('Ctrl Pts',(91.5002119144332,97.1836703154994,-0.134177658262747));
#44516=CARTESIAN_POINT('Ctrl Pts',(91.1447045095907,98.1937704073305,-0.227559030318378));
#44517=CARTESIAN_POINT('Ctrl Pts',(91.1478233995989,98.1998213112037,-0.199992833754763));
#44518=CARTESIAN_POINT('Ctrl Pts',(91.1497488709448,98.2050271975304,-0.171409624420915));
#44519=CARTESIAN_POINT('Ctrl Pts',(91.15054020112,98.2094970462348,-0.142279247597197));
#44520=CARTESIAN_POINT('Ctrl Pts',(91.1427258090036,98.6410274913057,-0.242922754153532));
#44521=CARTESIAN_POINT('Ctrl Pts',(91.1466549228296,98.6442437785638,-0.212414945072542));
#44522=CARTESIAN_POINT('Ctrl Pts',(91.1491631036553,98.6465673233178,-0.181714159391242));
#44523=CARTESIAN_POINT('Ctrl Pts',(91.1502370802217,98.648405799973,-0.150959494417089));
#44524=CARTESIAN_POINT('Origin',(91.8508714605908,96.5079294928531,0.431057400401021));
#44525=CARTESIAN_POINT('Ctrl Pts',(93.1263423687192,96.6422458372675,-0.428594588872762));
#44526=CARTESIAN_POINT('Ctrl Pts',(92.6085240731737,96.6445718682984,-0.361985775127414));
#44527=CARTESIAN_POINT('Ctrl Pts',(91.5779207144534,97.0810598942207,-0.244496423946298));
#44528=CARTESIAN_POINT('Ctrl Pts',(91.1450715951062,98.1191132513783,-0.224999222085555));
#44529=CARTESIAN_POINT('Ctrl Pts',(91.1427264197,98.6408905434462,-0.242918050480747));
#44530=CARTESIAN_POINT('Ctrl Pts',(91.1427309784099,98.6410317235731,-0.242882609354713));
#44531=CARTESIAN_POINT('Ctrl Pts',(91.1166587903365,98.6196824969216,-0.44538881556244));
#44532=CARTESIAN_POINT('Ctrl Pts',(90.905124749373,98.571854979618,-0.899052512126804));
#44533=CARTESIAN_POINT('Ctrl Pts',(90.432432530453,98.5499321152828,-1.10699990798278));
#44534=CARTESIAN_POINT('Ctrl Pts',(90.1601997877067,98.5499333651902,-1.10698805209646));
#44535=CARTESIAN_POINT('Ctrl Pts',(91.1453683657257,98.0446883983779,-0.222397666813192));
#44536=CARTESIAN_POINT('Ctrl Pts',(91.1237360011999,98.0260962504646,-0.424789747078104));
#44537=CARTESIAN_POINT('Ctrl Pts',(90.9192470086791,97.9842176179175,-0.887512508010679));
#44538=CARTESIAN_POINT('Ctrl Pts',(90.4364306636688,97.9648314058948,-1.10700056589829));
#44539=CARTESIAN_POINT('Ctrl Pts',(90.1601991892882,97.9648325111775,-1.10698805204723));
#44540=CARTESIAN_POINT('Ctrl Pts',(91.6449892442186,97.0121509610834,-0.250665966722002));
#44541=CARTESIAN_POINT('Ctrl Pts',(91.6122333525792,96.9979486329242,-0.558142700227778));
#44542=CARTESIAN_POINT('Ctrl Pts',(91.3055632283111,96.9658542229429,-1.25750031459671));
#44543=CARTESIAN_POINT('Ctrl Pts',(90.5797559933786,96.9509436033678,-1.58582038991866));
#44544=CARTESIAN_POINT('Ctrl Pts',(90.1601777376573,96.9509444534796,-1.58580167113349));
#44545=CARTESIAN_POINT('Ctrl Pts',(92.6824915827682,96.6442432613163,-0.37139564503335));
#44546=CARTESIAN_POINT('Ctrl Pts',(92.6175162215788,96.6261038707704,-0.891863205031473));
#44547=CARTESIAN_POINT('Ctrl Pts',(92.0783973982955,96.5853016057358,-2.06076066696358));
#44548=CARTESIAN_POINT('Ctrl Pts',(90.8616092284022,96.5664654312095,-2.59866140530634));
#44549=CARTESIAN_POINT('Ctrl Pts',(90.160135552374,96.5664665051326,-2.59863073750597));
#44550=CARTESIAN_POINT('Ctrl Pts',(93.1263579750448,96.6422500695349,-0.428473392592392));
#44551=CARTESIAN_POINT('Ctrl Pts',(93.0476466024907,96.6209008428834,-1.03983525437802));
#44552=CARTESIAN_POINT('Ctrl Pts',(92.4090299026064,96.5730733255798,-2.40943615377779));
#44553=CARTESIAN_POINT('Ctrl Pts',(90.9819823052895,96.5511504612447,-3.03722484956508));
#44554=CARTESIAN_POINT('Ctrl Pts',(90.1601175360009,96.5511517111521,-3.03718905690041));
#44555=CARTESIAN_POINT('Ctrl Pts',(93.1367148575313,96.6422035617267,-0.429805206702103));
#44556=CARTESIAN_POINT('Ctrl Pts',(93.0576829780453,96.6207794388994,-1.04328793552943));
#44557=CARTESIAN_POINT('Ctrl Pts',(92.4167446610403,96.5727879990428,-2.41757191513679));
#44558=CARTESIAN_POINT('Ctrl Pts',(90.9847910104169,96.5507931119455,-3.04745799659778));
#44559=CARTESIAN_POINT('Ctrl Pts',(90.1601171156188,96.5507943659592,-3.04742208435296));
#44560=CARTESIAN_POINT('Ctrl Pts',(93.1470717400177,96.6421570539185,-0.431137020811815));
#44561=CARTESIAN_POINT('Ctrl Pts',(93.0677193536,96.6206580349153,-1.04674061668086));
#44562=CARTESIAN_POINT('Ctrl Pts',(92.4244594194742,96.5725026725059,-2.42570767649579));
#44563=CARTESIAN_POINT('Ctrl Pts',(90.9875997155443,96.5504357626463,-3.05769114363049));
#44564=CARTESIAN_POINT('Ctrl Pts',(90.1601166952368,96.5504370207663,-3.05765511180549));
#44565=CARTESIAN_POINT('Ctrl Pts',(93.1574286225042,96.6421105461101,-0.432468834921525));
#44566=CARTESIAN_POINT('Ctrl Pts',(93.0777557291546,96.6205366309313,-1.05019329783227));
#44567=CARTESIAN_POINT('Ctrl Pts',(92.4321741779081,96.5722173459689,-2.43384343785479));
#44568=CARTESIAN_POINT('Ctrl Pts',(90.9904084206717,96.5500784133471,-3.06792429066319));
#44569=CARTESIAN_POINT('Ctrl Pts',(90.1601162748548,96.5500796755735,-3.06788813925802));
#44570=CARTESIAN_POINT('Ctrl Pts',(90.1602405269767,98.5499335563539,-1.10698805307331));
#44571=CARTESIAN_POINT('Ctrl Pts',(90.1602405269768,98.0379721735101,-1.10699102188625));
#44572=CARTESIAN_POINT('Ctrl Pts',(90.160240526977,97.0177470523896,-1.52035966063767));
#44573=CARTESIAN_POINT('Ctrl Pts',(90.1602405269771,96.5690307852591,-2.52553948652797));
#44574=CARTESIAN_POINT('Ctrl Pts',(90.1602405269772,96.5511635108624,-3.03718875189763));
#44575=CARTESIAN_POINT('Origin',(89.5,98.5499451541542,-3.10698805303968));
#44576=CARTESIAN_POINT('Ctrl Pts',(88.1631572746635,96.5511517280485,-3.03718857305228));
#44577=CARTESIAN_POINT('Ctrl Pts',(88.1435142921735,96.5525460421347,-2.99726093164657));
#44578=CARTESIAN_POINT('Ctrl Pts',(88.124515473033,96.5551351310856,-2.95868597898819));
#44579=CARTESIAN_POINT('Ctrl Pts',(88.1061330686171,96.5586793611274,-2.92139887438599));
#44580=CARTESIAN_POINT('Ctrl Pts',(88.0870424531263,96.5623601382122,-2.88267522536711));
#44581=CARTESIAN_POINT('Ctrl Pts',(88.0686164932422,96.5670712448461,-2.84534022726833));
#44582=CARTESIAN_POINT('Ctrl Pts',(88.050813664917,96.5725971436535,-2.80930184587018));
#44583=CARTESIAN_POINT('Ctrl Pts',(88.0319258641005,96.5784598118823,-2.77106714758727));
#44584=CARTESIAN_POINT('Ctrl Pts',(88.0137393056874,96.5852396252315,-2.73429160720019));
#44585=CARTESIAN_POINT('Ctrl Pts',(87.9961954265376,96.5927363435862,-2.69884904764554));
#44586=CARTESIAN_POINT('Ctrl Pts',(87.9835159665537,96.5981544349659,-2.67323370272871));
#44587=CARTESIAN_POINT('Ctrl Pts',(87.9711720056299,96.6039482316153,-2.64831426720857));
#44588=CARTESIAN_POINT('Ctrl Pts',(87.9591394684697,96.6100587728746,-2.62403968539623));
#44589=CARTESIAN_POINT('Ctrl Pts',(87.9537568484597,96.6127922547011,-2.6131807245589));
#44590=CARTESIAN_POINT('Ctrl Pts',(87.9484357331463,96.6155897310028,-2.6024491694784));
#44591=CARTESIAN_POINT('Ctrl Pts',(87.9431765185768,96.6184453043432,-2.59184562022604));
#44592=CARTESIAN_POINT('Ctrl Pts',(87.931446609969,96.6248142428725,-2.56819595505122));
#44593=CARTESIAN_POINT('Ctrl Pts',(87.9200390187831,96.631468970454,-2.54521223277484));
#44594=CARTESIAN_POINT('Ctrl Pts',(87.9091491477309,96.638209818554,-2.52328515381229));
#44595=CARTESIAN_POINT('Ctrl Pts',(87.8973385834566,96.6455205772734,-2.499504231688));
#44596=CARTESIAN_POINT('Ctrl Pts',(87.8861371368359,96.6529322177433,-2.47696647562372));
#44597=CARTESIAN_POINT('Ctrl Pts',(87.8757819224323,96.6601336484059,-2.45614358475375));
#44598=CARTESIAN_POINT('Ctrl Pts',(87.871256760442,96.6632806272168,-2.44704411557617));
#44599=CARTESIAN_POINT('Ctrl Pts',(87.8668930354251,96.6663868196169,-2.43827176987258));
#44600=CARTESIAN_POINT('Ctrl Pts',(87.8627098326446,96.6694238016272,-2.42986439634758));
#44601=CARTESIAN_POINT('Ctrl Pts',(87.8562485237473,96.6741146760394,-2.41687850008309));
#44602=CARTESIAN_POINT('Ctrl Pts',(87.8502173209217,96.6786298955421,-2.40477788863715));
#44603=CARTESIAN_POINT('Ctrl Pts',(87.8443086593226,96.6831685966883,-2.3929341467095));
#44604=CARTESIAN_POINT('Ctrl Pts',(87.8383699052904,96.6877304131473,-2.38103008536663));
#44605=CARTESIAN_POINT('Ctrl Pts',(87.8325549185148,96.692316258489,-2.36938543960255));
#44606=CARTESIAN_POINT('Ctrl Pts',(87.8265602864185,96.6971769831123,-2.35737937033067));
#44607=CARTESIAN_POINT('Ctrl Pts',(87.8209239674123,96.7017471709299,-2.34609093171767));
#44608=CARTESIAN_POINT('Ctrl Pts',(87.8151287658217,96.7065604128924,-2.33448286013585));
#44609=CARTESIAN_POINT('Ctrl Pts',(87.8089308994817,96.7118651883717,-2.32205551449324));
#44610=CARTESIAN_POINT('Ctrl Pts',(87.8045022741678,96.7156556642683,-2.31317567512954));
#44611=CARTESIAN_POINT('Ctrl Pts',(87.7998681978159,96.7196978073566,-2.3038778118475));
#44612=CARTESIAN_POINT('Ctrl Pts',(87.7949432359962,96.7240969303724,-2.29398636157306));
#44613=CARTESIAN_POINT('Ctrl Pts',(87.7876265944669,96.730632373149,-2.27929138554852));
#44614=CARTESIAN_POINT('Ctrl Pts',(87.7796485278,96.7379626402184,-2.26328595141001));
#44615=CARTESIAN_POINT('Ctrl Pts',(87.7712877728149,96.7459348765578,-2.24653042578205));
#44616=CARTESIAN_POINT('Ctrl Pts',(87.763308348095,96.7535435027922,-2.23053911212326));
#44617=CARTESIAN_POINT('Ctrl Pts',(87.7549805416645,96.7617372890603,-2.21386500520335));
#44618=CARTESIAN_POINT('Ctrl Pts',(87.7465395496053,96.7703413144155,-2.19697905260892));
#44619=CARTESIAN_POINT('Ctrl Pts',(87.7382795303762,96.7787608715462,-2.18045513075798));
#44620=CARTESIAN_POINT('Ctrl Pts',(87.7299112645827,96.7875733170268,-2.16372864259565));
#44621=CARTESIAN_POINT('Ctrl Pts',(87.7216457264837,96.7965701676133,-2.14721967217443));
#44622=CARTESIAN_POINT('Ctrl Pts',(87.7152241046952,96.8035599571543,-2.13439360291014));
#44623=CARTESIAN_POINT('Ctrl Pts',(87.7088643061685,96.8106601028281,-2.1216984104758));
#44624=CARTESIAN_POINT('Ctrl Pts',(87.7026605972326,96.8177542698943,-2.10932069250156));
#44625=CARTESIAN_POINT('Ctrl Pts',(87.6904788645786,96.8316845247622,-2.08501554653374));
#44626=CARTESIAN_POINT('Ctrl Pts',(87.6788992860302,96.8455798402399,-2.0619346518119));
#44627=CARTESIAN_POINT('Ctrl Pts',(87.6677842838469,96.8594794714691,-2.03979938840482));
#44628=CARTESIAN_POINT('Ctrl Pts',(87.6563008486719,96.8738398387945,-2.01693039942728));
#44629=CARTESIAN_POINT('Ctrl Pts',(87.6453131820117,96.8882051178114,-1.99507054314534));
#44630=CARTESIAN_POINT('Ctrl Pts',(87.6346795750891,96.9026687269468,-1.97393468378972));
#44631=CARTESIAN_POINT('Ctrl Pts',(87.6294990503887,96.9097151680019,-1.96363762821365));
#44632=CARTESIAN_POINT('Ctrl Pts',(87.624402720549,96.9167856596907,-1.9535127613153));
#44633=CARTESIAN_POINT('Ctrl Pts',(87.6193751439957,96.9238948206481,-1.94352916773479));
#44634=CARTESIAN_POINT('Ctrl Pts',(87.6075963635477,96.9405504091206,-1.92013925897485));
#44635=CARTESIAN_POINT('Ctrl Pts',(87.596197224671,96.9573921733664,-1.89755628367509));
#44636=CARTESIAN_POINT('Ctrl Pts',(87.5850636210228,96.9745427222778,-1.87553948310527));
#44637=CARTESIAN_POINT('Ctrl Pts',(87.577128927263,96.986765571027,-1.8598485553865));
#44638=CARTESIAN_POINT('Ctrl Pts',(87.5693293752959,96.9991462101557,-1.84444568445662));
#44639=CARTESIAN_POINT('Ctrl Pts',(87.5616282344883,97.0117419559341,-1.82925219340084));
#44640=CARTESIAN_POINT('Ctrl Pts',(87.5508506613906,97.0293694184409,-1.80798924489069));
#44641=CARTESIAN_POINT('Ctrl Pts',(87.5402650866977,97.0474167414489,-1.78713495256808));
#44642=CARTESIAN_POINT('Ctrl Pts',(87.5297812370917,97.0660629279131,-1.76649241167491));
#44643=CARTESIAN_POINT('Ctrl Pts',(87.519459288657,97.0844211629528,-1.74616865173292));
#44644=CARTESIAN_POINT('Ctrl Pts',(87.5092358377463,97.1033601742342,-1.72604993294734));
#44645=CARTESIAN_POINT('Ctrl Pts',(87.4990419142544,97.1230843957139,-1.70598103548177));
#44646=CARTESIAN_POINT('Ctrl Pts',(87.4927104743544,97.1353350981026,-1.69351625504039));
#44647=CARTESIAN_POINT('Ctrl Pts',(87.486390765392,97.1478893507199,-1.68107134227516));
#44648=CARTESIAN_POINT('Ctrl Pts',(87.4800700438808,97.1608022340787,-1.66861632763852));
#44649=CARTESIAN_POINT('Ctrl Pts',(87.4689243075007,97.1835723551112,-1.64665359608914));
#44650=CARTESIAN_POINT('Ctrl Pts',(87.4577325521821,97.207474170138,-1.62465280583535));
#44651=CARTESIAN_POINT('Ctrl Pts',(87.4466466619026,97.2323218281138,-1.60291405066341));
#44652=CARTESIAN_POINT('Ctrl Pts',(87.4360806604591,97.2560042192813,-1.58219476581255));
#44653=CARTESIAN_POINT('Ctrl Pts',(87.4256109149143,97.2805453793538,-1.56171368123074));
#44654=CARTESIAN_POINT('Ctrl Pts',(87.4153541991493,97.305747238658,-1.54169855494206));
#44655=CARTESIAN_POINT('Ctrl Pts',(87.4051575470059,97.3308015151514,-1.52180063780695));
#44656=CARTESIAN_POINT('Ctrl Pts',(87.395171580271,97.3565084923037,-1.50236352058117));
#44657=CARTESIAN_POINT('Ctrl Pts',(87.3854942826313,97.3826409112701,-1.48357491169721));
#44658=CARTESIAN_POINT('Ctrl Pts',(87.3758340281938,97.4087273070476,-1.46481939242877));
#44659=CARTESIAN_POINT('Ctrl Pts',(87.3664814664768,97.4352373054003,-1.44671030687061));
#44660=CARTESIAN_POINT('Ctrl Pts',(87.3575154038264,97.4619168917122,-1.42939460208582));
#44661=CARTESIAN_POINT('Ctrl Pts',(87.3560601278953,97.4662472384123,-1.42658410104587));
#44662=CARTESIAN_POINT('Ctrl Pts',(87.3546149922008,97.4705819996211,-1.42379441246439));
#44663=CARTESIAN_POINT('Ctrl Pts',(87.3531802846309,97.4749200296213,-1.4210260608263));
#44664=CARTESIAN_POINT('Ctrl Pts',(87.3407900082767,97.5123836853948,-1.39711830250612));
#44665=CARTESIAN_POINT('Ctrl Pts',(87.3291755333736,97.5500893745438,-1.37479786518746));
#44666=CARTESIAN_POINT('Ctrl Pts',(87.3182730015892,97.5880583852909,-1.35393553125933));
#44667=CARTESIAN_POINT('Ctrl Pts',(87.3075803688022,97.6252964046089,-1.33347484559621));
#44668=CARTESIAN_POINT('Ctrl Pts',(87.2975724878893,97.6627883153148,-1.31441659586786));
#44669=CARTESIAN_POINT('Ctrl Pts',(87.2882051398881,97.7005854333376,-1.29667258203368));
#44670=CARTESIAN_POINT('Ctrl Pts',(87.2797639463927,97.7346455308975,-1.28068292795653));
#44671=CARTESIAN_POINT('Ctrl Pts',(87.2718429962522,97.7689540493918,-1.26576071997156));
#44672=CARTESIAN_POINT('Ctrl Pts',(87.2644113388275,97.8035587223483,-1.25184463590921));
#44673=CARTESIAN_POINT('Ctrl Pts',(87.2577722124236,97.8344730641695,-1.23941259876623));
#44674=CARTESIAN_POINT('Ctrl Pts',(87.2515225230065,97.8656338246995,-1.22778172777479));
#44675=CARTESIAN_POINT('Ctrl Pts',(87.2456646013678,97.8969880412743,-1.21695491693854));
#44676=CARTESIAN_POINT('Ctrl Pts',(87.233717438088,97.9609346025358,-1.19487376173712));
#44677=CARTESIAN_POINT('Ctrl Pts',(87.2234018320793,98.0256823090879,-1.17614103995842));
#44678=CARTESIAN_POINT('Ctrl Pts',(87.2147245400319,98.0907721074673,-1.16075447195129));
#44679=CARTESIAN_POINT('Ctrl Pts',(87.206169352788,98.1549459775831,-1.14558442009364));
#44680=CARTESIAN_POINT('Ctrl Pts',(87.1992066842757,98.2194518094011,-1.13366696828974));
#44681=CARTESIAN_POINT('Ctrl Pts',(87.1938216774803,98.283864616884,-1.12495703950996));
#44682=CARTESIAN_POINT('Ctrl Pts',(87.1885431983653,98.3470031925555,-1.11641941292846));
#44683=CARTESIAN_POINT('Ctrl Pts',(87.1847805310574,98.4100519536064,-1.11096354787737));
#44684=CARTESIAN_POINT('Ctrl Pts',(87.1824995128107,98.4726324442979,-1.10850670222407));
#44685=CARTESIAN_POINT('Ctrl Pts',(87.1815571131596,98.4984874906908,-1.10749165971411));
#44686=CARTESIAN_POINT('Ctrl Pts',(87.180867381742,98.5242629042192,-1.1069880530397));
#44687=CARTESIAN_POINT('Ctrl Pts',(87.1804269060385,98.549933365094,-1.10698805303969));
#44688=CARTESIAN_POINT('Origin',(87.680770799155,97.906635941387,-21.5285934800353));
#44689=CARTESIAN_POINT('',(86.1907691869562,98.516286855227,-2.07049799150091));
#44690=CARTESIAN_POINT('Origin',(88.1895895832768,98.5851823898197,-2.09758805303968));
#44691=CARTESIAN_POINT('Ctrl Pts',(86.1907691869766,98.516286854528,-2.07049799162432));
#44692=CARTESIAN_POINT('Ctrl Pts',(86.1931117507849,98.4483054759422,-2.06935365116998));
#44693=CARTESIAN_POINT('Ctrl Pts',(86.1989662596554,98.3797264900936,-2.07003187696325));
#44694=CARTESIAN_POINT('Ctrl Pts',(86.2084305322284,98.3109768531513,-2.07259892401768));
#44695=CARTESIAN_POINT('Ctrl Pts',(86.2180288535258,98.2412534698311,-2.07520232984987));
#44696=CARTESIAN_POINT('Ctrl Pts',(86.2313399861624,98.171354860283,-2.07974848732429));
#44697=CARTESIAN_POINT('Ctrl Pts',(86.2484297244876,98.101762733027,-2.08628875375693));
#44698=CARTESIAN_POINT('Ctrl Pts',(86.2659526369468,98.0304066519359,-2.09299479652823));
#44699=CARTESIAN_POINT('Ctrl Pts',(86.2874482550431,97.9593731229233,-2.10179739332348));
#44700=CARTESIAN_POINT('Ctrl Pts',(86.3129481218868,97.8892146477417,-2.11273239499187));
#44701=CARTESIAN_POINT('Ctrl Pts',(86.325117831596,97.855731795387,-2.11795108090849));
#44702=CARTESIAN_POINT('Ctrl Pts',(86.3381989835655,97.8224486967061,-2.12365516232395));
#44703=CARTESIAN_POINT('Ctrl Pts',(86.3521918595782,97.7894275960737,-2.12984696076402));
#44704=CARTESIAN_POINT('Ctrl Pts',(86.3691417065692,97.7494284849054,-2.13734720846603));
#44705=CARTESIAN_POINT('Ctrl Pts',(86.3874229331268,97.7098230972802,-2.14556005214659));
#44706=CARTESIAN_POINT('Ctrl Pts',(86.4070853661629,97.6706290116817,-2.15451226001981));
#44707=CARTESIAN_POINT('Ctrl Pts',(86.4301169897302,97.6247189544721,-2.16499844356857));
#44708=CARTESIAN_POINT('Ctrl Pts',(86.4550433633245,97.5793721481162,-2.17649885869302));
#44709=CARTESIAN_POINT('Ctrl Pts',(86.4819232108123,97.5346279897182,-2.18904570557983));
#44710=CARTESIAN_POINT('Ctrl Pts',(86.4998590776116,97.5047719696854,-2.19741772385919));
#44711=CARTESIAN_POINT('Ctrl Pts',(86.5186654132058,97.4751849042329,-2.20625604704636));
#44712=CARTESIAN_POINT('Ctrl Pts',(86.5383672977034,97.4458880330092,-2.21557458150286));
#44713=CARTESIAN_POINT('Ctrl Pts',(86.5573123965069,97.4177165086032,-2.22453517387686));
#44714=CARTESIAN_POINT('Ctrl Pts',(86.5770924947091,97.3898114566378,-2.23394333524767));
#44715=CARTESIAN_POINT('Ctrl Pts',(86.5975555944272,97.3624174458527,-2.24372566141074));
#44716=CARTESIAN_POINT('Ctrl Pts',(86.6180878165667,97.334930900682,-2.25354103134921));
#44717=CARTESIAN_POINT('Ctrl Pts',(86.6393074270608,97.3079592163589,-2.26373298481303));
#44718=CARTESIAN_POINT('Ctrl Pts',(86.6610221930893,97.2817202608007,-2.27420644746564));
#44719=CARTESIAN_POINT('Ctrl Pts',(86.6830123586065,97.2551485273098,-2.28481274075787));
#44720=CARTESIAN_POINT('Ctrl Pts',(86.7055100414044,97.229328575433,-2.29570759502169));
#44721=CARTESIAN_POINT('Ctrl Pts',(86.7282798038781,97.2044512822814,-2.30677268448758));
#44722=CARTESIAN_POINT('Ctrl Pts',(86.7486615059163,97.1821830843976,-2.3166772830437));
#44723=CARTESIAN_POINT('Ctrl Pts',(86.7692605227278,97.1606697781435,-2.3267179144171));
#44724=CARTESIAN_POINT('Ctrl Pts',(86.7898873381386,97.1400218702481,-2.33679822900661));
#44725=CARTESIAN_POINT('Ctrl Pts',(86.8107100147889,97.1191779008302,-2.3469742608879));
#44726=CARTESIAN_POINT('Ctrl Pts',(86.8315625718001,97.0992031728533,-2.35721705027357));
#44727=CARTESIAN_POINT('Ctrl Pts',(86.8525868461307,97.0798890661586,-2.36758413293511));
#44728=CARTESIAN_POINT('Ctrl Pts',(86.8738572515532,97.0603488492974,-2.37807258299012));
#44729=CARTESIAN_POINT('Ctrl Pts',(86.8953037071502,97.0414845701204,-2.38868839703059));
#44730=CARTESIAN_POINT('Ctrl Pts',(86.917107865381,97.0231145297846,-2.3995120685602));
#44731=CARTESIAN_POINT('Ctrl Pts',(86.9299419427697,97.0123017977908,-2.40588295601068));
#44732=CARTESIAN_POINT('Ctrl Pts',(86.9429005771822,97.0016609587027,-2.41232623718277));
#44733=CARTESIAN_POINT('Ctrl Pts',(86.956025817546,96.9911610073574,-2.41886140241131));
#44734=CARTESIAN_POINT('Ctrl Pts',(86.9783248579838,96.9733221843604,-2.42996427821851));
#44735=CARTESIAN_POINT('Ctrl Pts',(87.0011034395982,96.9558877311761,-2.44133148946174));
#44736=CARTESIAN_POINT('Ctrl Pts',(87.0245819001937,96.9387253690842,-2.4530679560397));
#44737=CARTESIAN_POINT('Ctrl Pts',(87.0399040315296,96.9275251472921,-2.46072721809379));
#44738=CARTESIAN_POINT('Ctrl Pts',(87.0555247925628,96.9164416125165,-2.46854409405028));
#44739=CARTESIAN_POINT('Ctrl Pts',(87.0715110378675,96.9054479259972,-2.476551434839));
#44740=CARTESIAN_POINT('Ctrl Pts',(87.0976864496086,96.8874471843777,-2.48966242107138));
#44741=CARTESIAN_POINT('Ctrl Pts',(87.1248071837953,96.8697081957328,-2.50327875172852));
#44742=CARTESIAN_POINT('Ctrl Pts',(87.1530867145899,96.8522133466855,-2.5175118652419));
#44743=CARTESIAN_POINT('Ctrl Pts',(87.1807760257735,96.8350836311007,-2.53144792068947));
#44744=CARTESIAN_POINT('Ctrl Pts',(87.2095765532383,96.8181876553881,-2.54597542070907));
#44745=CARTESIAN_POINT('Ctrl Pts',(87.2397020804325,96.8015545844564,-2.5612075996115));
#44746=CARTESIAN_POINT('Ctrl Pts',(87.2565336497001,96.7922614463242,-2.5697180390352));
#44747=CARTESIAN_POINT('Ctrl Pts',(87.2737807132531,96.7830556237667,-2.57844960090769));
#44748=CARTESIAN_POINT('Ctrl Pts',(87.2910472234607,96.7741574805342,-2.5872010831384));
#44749=CARTESIAN_POINT('Ctrl Pts',(87.308542318405,96.7651415381804,-2.59606842290131));
#44750=CARTESIAN_POINT('Ctrl Pts',(87.3260571388006,96.7564415749526,-2.60495609330169));
#44751=CARTESIAN_POINT('Ctrl Pts',(87.3431567717923,96.7482392836555,-2.6136413588714));
#44752=CARTESIAN_POINT('Ctrl Pts',(87.3613434662528,96.739515554569,-2.62287876597255));
#44753=CARTESIAN_POINT('Ctrl Pts',(87.3790601910011,96.7313548272161,-2.63188705766074));
#44754=CARTESIAN_POINT('Ctrl Pts',(87.3957619967142,96.7239202088039,-2.64038516618117));
#44755=CARTESIAN_POINT('Ctrl Pts',(87.4039281581454,96.7202851351372,-2.64454022146259));
#44756=CARTESIAN_POINT('Ctrl Pts',(87.4118514049095,96.7168228240518,-2.64857313534655));
#44757=CARTESIAN_POINT('Ctrl Pts',(87.4194667676585,96.713548221428,-2.65245025135822));
#44758=CARTESIAN_POINT('Ctrl Pts',(87.4337262404542,96.7074166544142,-2.65971000143394));
#44759=CARTESIAN_POINT('Ctrl Pts',(87.446906629488,96.7019366370791,-2.66643626840672));
#44760=CARTESIAN_POINT('Ctrl Pts',(87.4594969798456,96.6968372644713,-2.67287080095631));
#44761=CARTESIAN_POINT('Ctrl Pts',(87.4725695608524,96.6915425776987,-2.67955178644174));
#44762=CARTESIAN_POINT('Ctrl Pts',(87.4850063945903,96.6866586577995,-2.68591848718538));
#44763=CARTESIAN_POINT('Ctrl Pts',(87.4973761298101,96.6819343130426,-2.69225565749709));
#44764=CARTESIAN_POINT('Ctrl Pts',(87.5097251694238,96.6772178725113,-2.69858222519054));
#44765=CARTESIAN_POINT('Ctrl Pts',(87.5220075449703,96.6726605628908,-2.70487947920795));
#44766=CARTESIAN_POINT('Ctrl Pts',(87.5348053600542,96.6680589322076,-2.71144185104316));
#44767=CARTESIAN_POINT('Ctrl Pts',(87.5421147328375,96.6654307465483,-2.71518989879753));
#44768=CARTESIAN_POINT('Ctrl Pts',(87.5495925186624,96.6627889196757,-2.71902461705317));
#44769=CARTESIAN_POINT('Ctrl Pts',(87.5573493337715,96.6601027614545,-2.7230023998881));
#44770=CARTESIAN_POINT('Ctrl Pts',(87.5771718570564,96.6532382902588,-2.73316761483238));
#44771=CARTESIAN_POINT('Ctrl Pts',(87.5987891334318,96.6461003623574,-2.74426535405935));
#44772=CARTESIAN_POINT('Ctrl Pts',(87.6217830774597,96.638991146994,-2.75608671471037));
#44773=CARTESIAN_POINT('Ctrl Pts',(87.6398078838138,96.6334182783248,-2.76535340407508));
#44774=CARTESIAN_POINT('Ctrl Pts',(87.6586782395681,96.6278627269104,-2.7750645306814));
#44775=CARTESIAN_POINT('Ctrl Pts',(87.6781826322276,96.6224506351611,-2.7851134757027));
#44776=CARTESIAN_POINT('Ctrl Pts',(87.6952489758046,96.6177150548805,-2.79390630259633));
#44777=CARTESIAN_POINT('Ctrl Pts',(87.712800120634,96.6130892822682,-2.80295743831665));
#44778=CARTESIAN_POINT('Ctrl Pts',(87.7306901815388,96.6086433643969,-2.81219275320569));
#44779=CARTESIAN_POINT('Ctrl Pts',(87.7642606979116,96.6003006449683,-2.82952272716947));
#44780=CARTESIAN_POINT('Ctrl Pts',(87.799053575355,96.5925758043584,-2.84751590050999));
#44781=CARTESIAN_POINT('Ctrl Pts',(87.835186877702,96.5856370652851,-2.8662401199068));
#44782=CARTESIAN_POINT('Ctrl Pts',(87.8701350897403,96.5789259011051,-2.88435022740391));
#44783=CARTESIAN_POINT('Ctrl Pts',(87.9063375561261,96.5729499208084,-2.90314437157886));
#44784=CARTESIAN_POINT('Ctrl Pts',(87.9438890174187,96.5679063273177,-2.92267916863568));
#44785=CARTESIAN_POINT('Ctrl Pts',(87.9794471249642,96.5631304641799,-2.94117699510412));
#44786=CARTESIAN_POINT('Ctrl Pts',(88.0162150533782,96.559190608048,-2.96033905574754));
#44787=CARTESIAN_POINT('Ctrl Pts',(88.0542583619351,96.5562964932003,-2.98020708699289));
#44788=CARTESIAN_POINT('Ctrl Pts',(88.0894540948127,96.553619005438,-2.99858797832538));
#44789=CARTESIAN_POINT('Ctrl Pts',(88.1257415520158,96.5518367200249,-3.01757318159752));
#44790=CARTESIAN_POINT('Ctrl Pts',(88.1631571433739,96.5511517178428,-3.03718886530489));
#44791=CARTESIAN_POINT('Ctrl Pts',(87.254319189862,95.339142681938,-37.7443240905376));
#44792=CARTESIAN_POINT('Ctrl Pts',(86.7312025161871,95.3396204623998,-37.7306423109707));
#44793=CARTESIAN_POINT('Ctrl Pts',(85.6891233937535,95.7731529792834,-37.7184936768027));
#44794=CARTESIAN_POINT('Ctrl Pts',(85.2554800460547,96.8149562743316,-37.7435190907432));
#44795=CARTESIAN_POINT('Ctrl Pts',(85.2550045400364,97.3379334917964,-37.7617695030636));
#44796=CARTESIAN_POINT('Ctrl Pts',(75.2584312907832,94.9299999992493,-49.4609000889794));
#44797=CARTESIAN_POINT('Ctrl Pts',(77.9131550795881,94.9299999992493,-49.4609000889794));
#44798=CARTESIAN_POINT('Ctrl Pts',(82.3223584158091,94.9831980382629,-47.9371944293833));
#44799=CARTESIAN_POINT('Ctrl Pts',(86.3510890840289,95.1547116793296,-43.0259582319562));
#44800=CARTESIAN_POINT('Ctrl Pts',(87.2392703784291,95.2773335576029,-39.5144454735255));
#44801=CARTESIAN_POINT('Ctrl Pts',(87.2857060996823,95.3391231723421,-37.7451452803843));
#44802=CARTESIAN_POINT('Ctrl Pts',(75.2584312907832,94.9303573444425,-49.450667061518));
#44803=CARTESIAN_POINT('Ctrl Pts',(77.910885085995,94.9303573444425,-49.450667061518));
#44804=CARTESIAN_POINT('Ctrl Pts',(82.3163427775798,94.9835155035602,-47.9282077928052));
#44805=CARTESIAN_POINT('Ctrl Pts',(86.3415287297487,95.1548808507484,-43.021127553233));
#44806=CARTESIAN_POINT('Ctrl Pts',(87.228883470699,95.2773984287053,-39.5126287631351));
#44807=CARTESIAN_POINT('Ctrl Pts',(87.2752437966181,95.33913272776,-37.7448716490194));
#44808=CARTESIAN_POINT('Ctrl Pts',(75.2584312907832,94.9307146896357,-49.4404340340565));
#44809=CARTESIAN_POINT('Ctrl Pts',(77.908615092402,94.9307146896357,-49.4404340340565));
#44810=CARTESIAN_POINT('Ctrl Pts',(82.3103271393506,94.9838329688574,-47.9192211562271));
#44811=CARTESIAN_POINT('Ctrl Pts',(86.3319683754685,95.1550500221671,-43.0162968745098));
#44812=CARTESIAN_POINT('Ctrl Pts',(87.218496562969,95.2774632998077,-39.5108120527445));
#44813=CARTESIAN_POINT('Ctrl Pts',(87.264781493554,95.3391422831778,-37.7445980176544));
#44814=CARTESIAN_POINT('Ctrl Pts',(75.2584312907832,94.9310720348289,-49.430201006595));
#44815=CARTESIAN_POINT('Ctrl Pts',(77.9063450988089,94.9310720348289,-49.430201006595));
#44816=CARTESIAN_POINT('Ctrl Pts',(82.3043115011214,94.9841504341547,-47.9102345196489));
#44817=CARTESIAN_POINT('Ctrl Pts',(86.3224080211883,95.1552191935858,-43.0114661957865));
#44818=CARTESIAN_POINT('Ctrl Pts',(87.2081096552389,95.2775281709101,-39.508995342354));
#44819=CARTESIAN_POINT('Ctrl Pts',(87.2543191904899,95.3391518385956,-37.7443243862895));
#44820=CARTESIAN_POINT('Ctrl Pts',(75.2584312907832,94.9514917601538,-48.8454565802245));
#44821=CARTESIAN_POINT('Ctrl Pts',(77.7766311792055,94.9514917601538,-48.8454565802245));
#44822=CARTESIAN_POINT('Ctrl Pts',(81.9605607451659,95.0022913082837,-47.3967124294692));
#44823=CARTESIAN_POINT('Ctrl Pts',(85.7761020623201,95.1648861317985,-42.7354274116009));
#44824=CARTESIAN_POINT('Ctrl Pts',(86.6145720706641,95.281235091048,-39.4051833200385));
#44825=CARTESIAN_POINT('Ctrl Pts',(86.656473301112,95.339697862471,-37.7286883082937));
#44826=CARTESIAN_POINT('Ctrl Pts',(75.2584312907832,95.4654177034777,-47.8489136943763));
#44827=CARTESIAN_POINT('Ctrl Pts',(77.5534818134478,95.4654177034777,-47.8489136943763));
#44828=CARTESIAN_POINT('Ctrl Pts',(81.364246596261,95.5144525018603,-46.5266893277683));
#44829=CARTESIAN_POINT('Ctrl Pts',(84.8317002835335,95.6724538361098,-42.2750559654997));
#44830=CARTESIAN_POINT('Ctrl Pts',(85.5866999058273,95.7851474028317,-39.2440274598413));
#44831=CARTESIAN_POINT('Ctrl Pts',(85.621452682042,95.8418963884867,-37.7191224985063));
#44832=CARTESIAN_POINT('Ctrl Pts',(75.2584312907832,96.4910280483656,-47.5));
#44833=CARTESIAN_POINT('Ctrl Pts',(77.4680979910109,96.4910280483656,-47.5));
#44834=CARTESIAN_POINT('Ctrl Pts',(81.1388512013747,96.5428773306311,-46.2285483653288));
#44835=CARTESIAN_POINT('Ctrl Pts',(84.4851508203866,96.7100613398667,-42.1379496091469));
#44836=CARTESIAN_POINT('Ctrl Pts',(85.219230625013,96.8294926472554,-39.2166317811057));
#44837=CARTESIAN_POINT('Ctrl Pts',(85.2554141676476,96.8896686100927,-37.7461264549076));
#44838=CARTESIAN_POINT('Ctrl Pts',(75.2584312907832,96.9298536888671,-47.5));
#44839=CARTESIAN_POINT('Ctrl Pts',(77.4650261308046,96.9298536888671,-47.5));
#44840=CARTESIAN_POINT('Ctrl Pts',(81.1299981327317,96.9829320881929,-46.2333612608782));
#44841=CARTESIAN_POINT('Ctrl Pts',(84.4784118994541,97.154000847624,-42.1510543243263));
#44842=CARTESIAN_POINT('Ctrl Pts',(85.2164965944963,97.2763098249483,-39.2323286131325));
#44843=CARTESIAN_POINT('Ctrl Pts',(85.2550045405388,97.3379334926338,-37.7617694830788));
#44844=CARTESIAN_POINT('Ctrl Pts',(86.1907691869043,98.5162868566245,-2.07049799165961));
#44845=CARTESIAN_POINT('Ctrl Pts',(86.2008442313177,98.2239082974361,-2.06557634144974));
#44846=CARTESIAN_POINT('Ctrl Pts',(86.3499429518139,97.6423649848934,-2.1235309598792));
#44847=CARTESIAN_POINT('Ctrl Pts',(87.0108626131254,96.8225123754619,-2.44182064311499));
#44848=CARTESIAN_POINT('Ctrl Pts',(87.7301264377259,96.5590795297896,-2.81016603441497));
#44849=CARTESIAN_POINT('Ctrl Pts',(88.1631575140448,96.5511517110566,-3.03718905963468));
#44850=CARTESIAN_POINT('Ctrl Pts',(86.1987287864264,98.516557468097,-1.77938073914363));
#44851=CARTESIAN_POINT('Ctrl Pts',(86.2117053587249,98.1822277321772,-1.77639894326821));
#44852=CARTESIAN_POINT('Ctrl Pts',(86.4089591159495,97.5333807805219,-1.88613209933481));
#44853=CARTESIAN_POINT('Ctrl Pts',(87.1201808644069,96.771553928318,-2.33318824899384));
#44854=CARTESIAN_POINT('Ctrl Pts',(87.7715123329403,96.5604865726964,-2.76987359735628));
#44855=CARTESIAN_POINT('Ctrl Pts',(88.1631575140448,96.5511517110566,-3.03718905963468));
#44856=CARTESIAN_POINT('Ctrl Pts',(86.4521267204452,98.525172523149,-1.28175127335959));
#44857=CARTESIAN_POINT('Ctrl Pts',(86.4653455445993,98.1548926691618,-1.28302050659694));
#44858=CARTESIAN_POINT('Ctrl Pts',(86.6712720283194,97.4499727495606,-1.47956365567252));
#44859=CARTESIAN_POINT('Ctrl Pts',(87.3128982096054,96.7379787588688,-2.14248087295866));
#44860=CARTESIAN_POINT('Ctrl Pts',(87.8439376495657,96.5629488977832,-2.69936183250358));
#44861=CARTESIAN_POINT('Ctrl Pts',(88.1631575140448,96.5511517110566,-3.03718905963468));
#44862=CARTESIAN_POINT('Ctrl Pts',(86.9621334004623,98.5425117948458,-1.10698805303969));
#44863=CARTESIAN_POINT('Ctrl Pts',(86.9696011859023,98.2189094682538,-1.10809518046356));
#44864=CARTESIAN_POINT('Ctrl Pts',(87.0832582816527,97.5847915690456,-1.2740548122411));
#44865=CARTESIAN_POINT('Ctrl Pts',(87.5060388796314,96.7982026305949,-1.95641029315753));
#44866=CARTESIAN_POINT('Ctrl Pts',(87.9163629661911,96.5654112228701,-2.62885006765088));
#44867=CARTESIAN_POINT('Ctrl Pts',(88.1631575140448,96.5511517110566,-3.03718905963468));
#44868=CARTESIAN_POINT('Ctrl Pts',(87.1804269060386,98.549933365094,-1.10698805303969));
#44869=CARTESIAN_POINT('Ctrl Pts',(87.1854467362546,98.2573829380932,-1.1069880530398));
#44870=CARTESIAN_POINT('Ctrl Pts',(87.2597342760002,97.6732961855529,-1.23777726344932));
#44871=CARTESIAN_POINT('Ctrl Pts',(87.5890335177704,96.8421691031,-1.87892561175648));
#44872=CARTESIAN_POINT('Ctrl Pts',(87.947402387602,96.5664665050502,-2.59863073985687));
#44873=CARTESIAN_POINT('Ctrl Pts',(88.1631575140448,96.5511517110566,-3.03718905963468));
#44874=CARTESIAN_POINT('Ctrl Pts',(86.1907691869086,98.5162868566246,-2.07049799150091));
#44875=CARTESIAN_POINT('Ctrl Pts',(86.1960728483196,98.5164671711769,-1.87651997485809));
#44876=CARTESIAN_POINT('Ctrl Pts',(86.2621357522231,98.5187132276951,-1.68553317939057));
#44877=CARTESIAN_POINT('Ctrl Pts',(86.3732544282669,98.5224910556379,-1.52674854196101));
#44878=CARTESIAN_POINT('Ctrl Pts',(86.4080543139414,98.5236741869097,-1.47702074258342));
#44879=CARTESIAN_POINT('Ctrl Pts',(86.4472729350077,98.5250075432066,-1.43045117570115));
#44880=CARTESIAN_POINT('Ctrl Pts',(86.4904271770118,98.5264746983061,-1.38793630650194));
#44881=CARTESIAN_POINT('Ctrl Pts',(86.5162783258142,98.5273535839738,-1.36246816805377));
#44882=CARTESIAN_POINT('Ctrl Pts',(86.543542770918,98.5282805198885,-1.33845405300506));
#44883=CARTESIAN_POINT('Ctrl Pts',(86.5721169304716,98.5292519843153,-1.31608693342772));
#44884=CARTESIAN_POINT('Ctrl Pts',(86.7235196915486,98.5343993761827,-1.19757273338634));
#44885=CARTESIAN_POINT('Ctrl Pts',(86.9116955583877,98.5407970028792,-1.12530155648925));
#44886=CARTESIAN_POINT('Ctrl Pts',(87.103968280084,98.5473339150659,-1.11003113919817));
#44887=CARTESIAN_POINT('Ctrl Pts',(87.1294080312773,98.5481988189282,-1.10801069858093));
#44888=CARTESIAN_POINT('Ctrl Pts',(87.1549194727599,98.5490661601471,-1.10698805305127));
#44889=CARTESIAN_POINT('Ctrl Pts',(87.1804269056052,98.5499333650794,-1.10698805303969));
#44890=CARTESIAN_POINT('Ctrl Pts',(86.1895830224157,98.5842596779245,-2.07165716804595));
#44891=CARTESIAN_POINT('Ctrl Pts',(86.1895932731827,98.5615975289421,-2.07126570704502));
#44892=CARTESIAN_POINT('Ctrl Pts',(86.1899887374939,98.5389355581839,-2.07087924050047));
#44893=CARTESIAN_POINT('Ctrl Pts',(86.1907691869043,98.5162868566245,-2.07049799165961));
#44894=CARTESIAN_POINT('Ctrl Pts',(86.1972122166856,98.5842596779244,-1.78030999319968));
#44895=CARTESIAN_POINT('Ctrl Pts',(86.1973390779332,98.5616507049225,-1.77999653973098));
#44896=CARTESIAN_POINT('Ctrl Pts',(86.1978369519962,98.5391452617266,-1.77968588383446));
#44897=CARTESIAN_POINT('Ctrl Pts',(86.1987287864264,98.516557468097,-1.77938073914363));
#44898=CARTESIAN_POINT('Ctrl Pts',(86.4505685551837,98.5842596779238,-1.28202741003401));
#44899=CARTESIAN_POINT('Ctrl Pts',(86.4507547836973,98.5645618447691,-1.2819339028443));
#44900=CARTESIAN_POINT('Ctrl Pts',(86.4512761372638,98.5448467266673,-1.28184199929733));
#44901=CARTESIAN_POINT('Ctrl Pts',(86.4521265060691,98.5251725158607,-1.28175100966634));
#44902=CARTESIAN_POINT('Ctrl Pts',(86.961258283684,98.584259677923,-1.10698805303967));
#44903=CARTESIAN_POINT('Ctrl Pts',(86.9613137635272,98.5703438554936,-1.10698899579134));
#44904=CARTESIAN_POINT('Ctrl Pts',(86.9616066279391,98.5564156820171,-1.10698713769071));
#44905=CARTESIAN_POINT('Ctrl Pts',(86.9621334004623,98.5425117948458,-1.10698805303969));
#44906=CARTESIAN_POINT('Ctrl Pts',(87.1798435685365,98.5842596779227,-1.10698805303967));
#44907=CARTESIAN_POINT('Ctrl Pts',(87.1798435685365,98.572815192022,-1.10698805303967));
#44908=CARTESIAN_POINT('Ctrl Pts',(87.1800380518191,98.561370884096,-1.10698805303968));
#44909=CARTESIAN_POINT('Ctrl Pts',(87.1804269060386,98.5499333650941,-1.10698805303969));
#44910=CARTESIAN_POINT('Ctrl Pts',(91.58909715561,154.610753076996,7.24544107817311));
#44911=CARTESIAN_POINT('Ctrl Pts',(91.5836350611542,154.278451403112,7.25861047252437));
#44912=CARTESIAN_POINT('Ctrl Pts',(91.7721950907184,153.758050645187,6.30577764845969));
#44913=CARTESIAN_POINT('Ctrl Pts',(92.4011717334865,153.35563979282,3.18282789273561));
#44914=CARTESIAN_POINT('Ctrl Pts',(92.8553372375446,153.31846771849,0.938365215189295));
#44915=CARTESIAN_POINT('Ctrl Pts',(93.0853355727761,153.350510819214,-0.196161492570991));
#44916=CARTESIAN_POINT('Ctrl Pts',(91.5266216244777,154.610753076996,7.39607283920163));
#44917=CARTESIAN_POINT('Ctrl Pts',(91.5232761206533,154.199474563579,7.40718006812034));
#44918=CARTESIAN_POINT('Ctrl Pts',(91.626893471914,153.545864879179,6.4199906370601));
#44919=CARTESIAN_POINT('Ctrl Pts',(92.0086448044312,153.147404409425,3.22328869318224));
#44920=CARTESIAN_POINT('Ctrl Pts',(92.3240047950291,153.219928610059,0.955684403377038));
#44921=CARTESIAN_POINT('Ctrl Pts',(92.4998687125116,153.331647781856,-0.176102278534971));
#44922=CARTESIAN_POINT('Ctrl Pts',(91.4497096840286,154.610753076996,7.67310648347181));
#44923=CARTESIAN_POINT('Ctrl Pts',(91.4490708113129,154.053498772579,7.67992220209262));
#44924=CARTESIAN_POINT('Ctrl Pts',(91.4440162433038,153.160694646324,6.65077212377245));
#44925=CARTESIAN_POINT('Ctrl Pts',(91.4509189703195,152.580482693348,3.34122875685473));
#44926=CARTESIAN_POINT('Ctrl Pts',(91.4769291665905,152.666275182017,1.00583798102297));
#44927=CARTESIAN_POINT('Ctrl Pts',(91.5006016092634,152.81861334881,-0.151855193549678));
#44928=CARTESIAN_POINT('Ctrl Pts',(91.4334512192121,154.610753076996,7.95923232301485));
#44929=CARTESIAN_POINT('Ctrl Pts',(91.4335225292456,153.901567066938,7.96126762909227));
#44930=CARTESIAN_POINT('Ctrl Pts',(91.3972676843719,152.755918013649,6.90228651852942));
#44931=CARTESIAN_POINT('Ctrl Pts',(91.27801898108,151.830788913052,3.49065455295183));
#44932=CARTESIAN_POINT('Ctrl Pts',(91.1931270545523,151.727993419734,1.05952644613097));
#44933=CARTESIAN_POINT('Ctrl Pts',(91.1498799890534,151.791463029991,-0.160911904867592));
#44934=CARTESIAN_POINT('Ctrl Pts',(91.4377196187991,154.610753076996,8.08146329470034));
#44935=CARTESIAN_POINT('Ctrl Pts',(91.4377196187991,153.836455570497,8.08146329470034));
#44936=CARTESIAN_POINT('Ctrl Pts',(91.4002774712188,152.581990753621,7.00926047313651));
#44937=CARTESIAN_POINT('Ctrl Pts',(91.2795457906863,151.509300225337,3.55195749013256));
#44938=CARTESIAN_POINT('Ctrl Pts',(91.1931601739605,151.326068153105,1.07819708957196));
#44939=CARTESIAN_POINT('Ctrl Pts',(91.1495716230228,151.351980665896,-0.170015695314498));
#44940=CARTESIAN_POINT('Ctrl Pts',(91.4378254255447,154.610753076996,8.08449320346553));
#44941=CARTESIAN_POINT('Ctrl Pts',(91.4378236578839,153.834841561453,8.08444275150856));
#44942=CARTESIAN_POINT('Ctrl Pts',(91.4003520789833,152.577679377196,7.01191218504096));
#44943=CARTESIAN_POINT('Ctrl Pts',(91.2795836378353,151.501331038974,3.55347709113167));
#44944=CARTESIAN_POINT('Ctrl Pts',(91.1931609949372,151.316105073604,1.07865990472783));
#44945=CARTESIAN_POINT('Ctrl Pts',(91.1495639791259,151.341086606487,-0.170241363605367));
#44946=CARTESIAN_POINT('Ctrl Pts',(91.4379312322902,154.610753076996,8.08752311223071));
#44947=CARTESIAN_POINT('Ctrl Pts',(91.4379276969687,153.833227552408,8.08742220831677));
#44948=CARTESIAN_POINT('Ctrl Pts',(91.4004266867478,152.573368000772,7.01456389694541));
#44949=CARTESIAN_POINT('Ctrl Pts',(91.2796214849844,151.493361852609,3.55499669213078));
#44950=CARTESIAN_POINT('Ctrl Pts',(91.1931618159139,151.306141994104,1.07912271988371));
#44951=CARTESIAN_POINT('Ctrl Pts',(91.1495563352291,151.330192547078,-0.170467031896235));
#44952=CARTESIAN_POINT('Ctrl Pts',(91.4380370390358,154.610753076996,8.0905530209959));
#44953=CARTESIAN_POINT('Ctrl Pts',(91.4380317360534,153.831613543364,8.09040166512499));
#44954=CARTESIAN_POINT('Ctrl Pts',(91.4005012945123,152.569056624347,7.01721560884985));
#44955=CARTESIAN_POINT('Ctrl Pts',(91.2796593321335,151.485392666244,3.55651629312989));
#44956=CARTESIAN_POINT('Ctrl Pts',(91.1931626368907,151.296178914604,1.07958553503959));
#44957=CARTESIAN_POINT('Ctrl Pts',(91.1495486913323,151.31929848767,-0.170692700187104));
#44958=CARTESIAN_POINT('',(91.58909715561,154.610753076996,7.24544107817304));
#44959=CARTESIAN_POINT('Ctrl Pts',(91.4225478323467,153.521124614545,7.64700017509572));
#44960=CARTESIAN_POINT('Ctrl Pts',(91.4225768780676,153.554122971468,7.64693014434908));
#44961=CARTESIAN_POINT('Ctrl Pts',(91.422856286096,153.617862422542,7.6462564770336));
#44962=CARTESIAN_POINT('Ctrl Pts',(91.4275809176567,153.753727976929,7.63486514415024));
#44963=CARTESIAN_POINT('Ctrl Pts',(91.4304548899489,153.80921677907,7.62793584719671));
#44964=CARTESIAN_POINT('Ctrl Pts',(91.441209184628,153.960626607857,7.6020066823416));
#44965=CARTESIAN_POINT('Ctrl Pts',(91.4512799232114,154.056065152989,7.57772560684952));
#44966=CARTESIAN_POINT('Ctrl Pts',(91.4786535559695,154.236838206371,7.5117263518876));
#44967=CARTESIAN_POINT('Ctrl Pts',(91.4957267966745,154.322314037249,7.47056187889946));
#44968=CARTESIAN_POINT('Ctrl Pts',(91.5369006620025,154.477557606145,7.37128954411024));
#44969=CARTESIAN_POINT('Ctrl Pts',(91.5603984404947,154.54633049708,7.31463517574568));
#44970=CARTESIAN_POINT('Ctrl Pts',(91.5880896851087,154.608507161792,7.24787014204886));
#44971=CARTESIAN_POINT('Ctrl Pts',(91.5885929086175,154.609631666795,7.24665684394721));
#44972=CARTESIAN_POINT('Ctrl Pts',(91.5890971556101,154.610753076996,7.24544107817282));
#44973=CARTESIAN_POINT('',(93.081824230402,153.350025534717,-0.178840718997126));
#44974=CARTESIAN_POINT('Ctrl Pts',(91.1502370937167,151.3515941963,-0.150959107972185));
#44975=CARTESIAN_POINT('Ctrl Pts',(91.150465980894,151.683014179895,-0.144404660248616));
#44976=CARTESIAN_POINT('Ctrl Pts',(91.2359797363713,152.014855990674,-0.140819106063246));
#44977=CARTESIAN_POINT('Ctrl Pts',(91.3935598888763,152.306284808842,-0.140551056827502));
#44978=CARTESIAN_POINT('Ctrl Pts',(91.4446659104258,152.400800312378,-0.14046412373472));
#44979=CARTESIAN_POINT('Ctrl Pts',(91.5033516269689,152.491065218138,-0.140726113728405));
#44980=CARTESIAN_POINT('Ctrl Pts',(91.5691651385805,152.575687273275,-0.141348863682589));
#44981=CARTESIAN_POINT('Ctrl Pts',(91.6139580263836,152.633281316332,-0.141772709305532));
#44982=CARTESIAN_POINT('Ctrl Pts',(91.6620526436836,152.688261488228,-0.142363665629657));
#44983=CARTESIAN_POINT('Ctrl Pts',(91.713064936478,152.740420403978,-0.143112442825569));
#44984=CARTESIAN_POINT('Ctrl Pts',(91.9454203045101,152.977998513122,-0.146523040377638));
#44985=CARTESIAN_POINT('Ctrl Pts',(92.2383513250899,153.157080640118,-0.153206542225265));
#44986=CARTESIAN_POINT('Ctrl Pts',(92.5555947728194,153.258030598785,-0.162286014728247));
#44987=CARTESIAN_POINT('Ctrl Pts',(92.7258714724722,153.312214305067,-0.167159315102015));
#44988=CARTESIAN_POINT('Ctrl Pts',(92.9031513617366,153.34388958009,-0.172722821097199));
#44989=CARTESIAN_POINT('Ctrl Pts',(93.0818242300304,153.350025534626,-0.178840717195017));
#44990=CARTESIAN_POINT('Ctrl Pts',(91.58909715561,154.610753076996,7.24544107817311));
#44991=CARTESIAN_POINT('Ctrl Pts',(91.5886491440822,154.583497052439,7.2465212573117));
#44992=CARTESIAN_POINT('Ctrl Pts',(91.5889824659959,154.556241774848,7.24370497580818));
#44993=CARTESIAN_POINT('Ctrl Pts',(91.5901056971939,154.529057173315,7.23695856616468));
#44994=CARTESIAN_POINT('Ctrl Pts',(91.5912354580848,154.501714539225,7.23017293754031));
#44995=CARTESIAN_POINT('Ctrl Pts',(91.5931642256524,154.474443448865,7.2194113564702));
#44996=CARTESIAN_POINT('Ctrl Pts',(91.5958884567469,154.447320202602,7.20469092033313));
#44997=CARTESIAN_POINT('Ctrl Pts',(91.5986335940281,154.419988808192,7.18985751720592));
#44998=CARTESIAN_POINT('Ctrl Pts',(91.6021863288821,154.392807605159,7.17100428539313));
#44999=CARTESIAN_POINT('Ctrl Pts',(91.6065323914933,154.365859023532,7.14820056002267));
#45000=CARTESIAN_POINT('Ctrl Pts',(91.6109477960306,154.338480474202,7.12503299860574));
#45001=CARTESIAN_POINT('Ctrl Pts',(91.616181924822,154.311342125879,7.09778786447911));
#45002=CARTESIAN_POINT('Ctrl Pts',(91.6222107005889,154.284533642714,7.06659121048281));
#45003=CARTESIAN_POINT('Ctrl Pts',(91.6283029608834,154.257442859468,7.03506604786051));
#45004=CARTESIAN_POINT('Ctrl Pts',(91.6352065570439,154.230689059593,6.99950578286583));
#45005=CARTESIAN_POINT('Ctrl Pts',(91.64288937413,154.204366269442,6.96009398370836));
#45006=CARTESIAN_POINT('Ctrl Pts',(91.6507280052385,154.177509630864,6.91988287996139));
#45007=CARTESIAN_POINT('Ctrl Pts',(91.6593776540127,154.151101836102,6.8756624717558));
#45008=CARTESIAN_POINT('Ctrl Pts',(91.6687987032469,154.125241945008,6.82768236663007));
#45009=CARTESIAN_POINT('Ctrl Pts',(91.6765832619182,154.103874066076,6.78803668236273));
#45010=CARTESIAN_POINT('Ctrl Pts',(91.6848943691582,154.082880313187,6.74582508745635));
#45011=CARTESIAN_POINT('Ctrl Pts',(91.6937078656572,154.062314807917,6.70121507470014));
#45012=CARTESIAN_POINT('Ctrl Pts',(91.7028912988861,154.040886088398,6.65473260618925));
#45013=CARTESIAN_POINT('Ctrl Pts',(91.7126840398402,154.01988714576,6.60545264197404));
#45014=CARTESIAN_POINT('Ctrl Pts',(91.7230828158112,153.999281337883,6.55337276273063));
#45015=CARTESIAN_POINT('Ctrl Pts',(91.7335416221289,153.978556576218,6.50099223529369));
#45016=CARTESIAN_POINT('Ctrl Pts',(91.7446137176428,153.958229280816,6.44577933129918));
#45017=CARTESIAN_POINT('Ctrl Pts',(91.7562956567397,153.938254109087,6.38767910209753));
#45018=CARTESIAN_POINT('Ctrl Pts',(91.7680278767824,153.918192961004,6.32932880015926));
#45019=CARTESIAN_POINT('Ctrl Pts',(91.780375439427,153.89848671742,6.26806623759831));
#45020=CARTESIAN_POINT('Ctrl Pts',(91.7933311648773,153.879084932061,6.20378349937075));
#45021=CARTESIAN_POINT('Ctrl Pts',(91.8039613825139,153.863165699927,6.15103928985002));
#45022=CARTESIAN_POINT('Ctrl Pts',(91.8150010230422,153.847451275146,6.09626085321627));
#45023=CARTESIAN_POINT('Ctrl Pts',(91.826442569084,153.831913503253,6.03936261984233));
#45024=CARTESIAN_POINT('Ctrl Pts',(91.8382943495329,153.815818627573,5.98042431138131));
#45025=CARTESIAN_POINT('Ctrl Pts',(91.8505804974747,153.799931937223,5.91923604418938));
#45026=CARTESIAN_POINT('Ctrl Pts',(91.863371310544,153.784247904194,5.85551914748292));
#45027=CARTESIAN_POINT('Ctrl Pts',(91.8761621236132,153.768563871165,5.79180225077647));
#45028=CARTESIAN_POINT('Ctrl Pts',(91.8894575067305,153.753082471498,5.72555667837439));
#45029=CARTESIAN_POINT('Ctrl Pts',(91.9033472067598,153.737814466134,5.65645106605121));
#45030=CARTESIAN_POINT('Ctrl Pts',(91.9066690036755,153.73416304004,5.63992408495083));
#45031=CARTESIAN_POINT('Ctrl Pts',(91.9100248844654,153.730523893577,5.6232332855101));
#45032=CARTESIAN_POINT('Ctrl Pts',(91.9134161001728,153.726897197192,5.60637443712652));
#45033=CARTESIAN_POINT('Ctrl Pts',(91.9226376816576,153.717035283613,5.56053092331806));
#45034=CARTESIAN_POINT('Ctrl Pts',(91.9320985500782,153.707260820221,5.51348849262858));
#45035=CARTESIAN_POINT('Ctrl Pts',(91.9417251062426,153.697648869429,5.46559754520812));
#45036=CARTESIAN_POINT('Ctrl Pts',(91.9514986338746,153.687890170154,5.41697543259187));
#45037=CARTESIAN_POINT('Ctrl Pts',(91.9614429177757,153.678299033643,5.36747883395822));
#45038=CARTESIAN_POINT('Ctrl Pts',(91.9714695929829,153.668943731696,5.31752667926535));
#45039=CARTESIAN_POINT('Ctrl Pts',(91.9818487186024,153.659259578963,5.26581864267214));
#45040=CARTESIAN_POINT('Ctrl Pts',(91.992316096832,153.649828197271,5.2136225984619));
#45041=CARTESIAN_POINT('Ctrl Pts',(92.0027620679186,153.640713423676,5.1614569199438));
#45042=CARTESIAN_POINT('Ctrl Pts',(92.0065083885795,153.637444520828,5.14274833291002));
#45043=CARTESIAN_POINT('Ctrl Pts',(92.0102518528901,153.634216227937,5.12404412735446));
#45044=CARTESIAN_POINT('Ctrl Pts',(92.0139870741277,153.631031116112,5.10536973658773));
#45045=CARTESIAN_POINT('Ctrl Pts',(92.0252659056189,153.621413388735,5.04898075899825));
#45046=CARTESIAN_POINT('Ctrl Pts',(92.036539914677,153.612195554589,4.99269817904548));
#45047=CARTESIAN_POINT('Ctrl Pts',(92.0478526404737,153.603303982641,4.93630146532665));
#45048=CARTESIAN_POINT('Ctrl Pts',(92.059498406257,153.594150648051,4.87824446556193));
#45049=CARTESIAN_POINT('Ctrl Pts',(92.0711852507684,153.585343019527,4.82006626586576));
#45050=CARTESIAN_POINT('Ctrl Pts',(92.0829706664536,153.576810983287,4.76147239220098));
#45051=CARTESIAN_POINT('Ctrl Pts',(92.0951952858868,153.567960986069,4.70069491724389));
#45052=CARTESIAN_POINT('Ctrl Pts',(92.1075259853438,153.559407414184,4.63947009083565));
#45053=CARTESIAN_POINT('Ctrl Pts',(92.1200369605612,153.5510839398,4.57741492582048));
#45054=CARTESIAN_POINT('Ctrl Pts',(92.1327501851078,153.542625910188,4.51435659236525));
#45055=CARTESIAN_POINT('Ctrl Pts',(92.1456496054753,153.534405392986,4.45044064213763));
#45056=CARTESIAN_POINT('Ctrl Pts',(92.1588226601686,153.526366152705,4.38521296709611));
#45057=CARTESIAN_POINT('Ctrl Pts',(92.1722204569185,153.518189757039,4.31887245967203));
#45058=CARTESIAN_POINT('Ctrl Pts',(92.1859013349413,153.510200742477,4.25117496549695));
#45059=CARTESIAN_POINT('Ctrl Pts',(92.1999665542151,153.502355314992,4.18159168604908));
#45060=CARTESIAN_POINT('Ctrl Pts',(92.2097124880947,153.496919138276,4.13337672207131));
#45061=CARTESIAN_POINT('Ctrl Pts',(92.2196431471379,153.49155221628,4.08425528399376));
#45062=CARTESIAN_POINT('Ctrl Pts',(92.2297946516996,153.486244774388,4.03403783985988));
#45063=CARTESIAN_POINT('Ctrl Pts',(92.2440275449595,153.47880348788,3.96363058960474));
#45064=CARTESIAN_POINT('Ctrl Pts',(92.2586566524188,153.4714903928,3.89121083322142));
#45065=CARTESIAN_POINT('Ctrl Pts',(92.2735921226634,153.46438276528,3.81723358888048));
#45066=CARTESIAN_POINT('Ctrl Pts',(92.2888488821622,153.457122239705,3.74166495884643));
#45067=CARTESIAN_POINT('Ctrl Pts',(92.3044253042637,153.450076273072,3.66447116712468));
#45068=CARTESIAN_POINT('Ctrl Pts',(92.3202156208833,153.443312440542,3.58618955078322));
#45069=CARTESIAN_POINT('Ctrl Pts',(92.3325860343792,153.438013534432,3.52486234711796));
#45070=CARTESIAN_POINT('Ctrl Pts',(92.3450875083864,153.432887499335,3.46286862157508));
#45071=CARTESIAN_POINT('Ctrl Pts',(92.3576652845091,153.427959853646,3.40048752952136));
#45072=CARTESIAN_POINT('Ctrl Pts',(92.3682821767389,153.423800431286,3.34783169234905));
#45073=CARTESIAN_POINT('Ctrl Pts',(92.3789611559826,153.419779704261,3.29487599900924));
#45074=CARTESIAN_POINT('Ctrl Pts',(92.3898932821543,153.415837336686,3.2406927793088));
#45075=CARTESIAN_POINT('Ctrl Pts',(92.4008254083259,153.411894969111,3.18650955960835));
#45076=CARTESIAN_POINT('Ctrl Pts',(92.412010693667,153.408030819248,3.1310987201306));
#45077=CARTESIAN_POINT('Ctrl Pts',(92.4236504065797,153.404204714152,3.07348541357526));
#45078=CARTESIAN_POINT('Ctrl Pts',(92.4246821276447,153.403865575785,3.06837868435886));
#45079=CARTESIAN_POINT('Ctrl Pts',(92.4257174256306,153.403526750399,3.06325462066063));
#45080=CARTESIAN_POINT('Ctrl Pts',(92.4267564441889,153.403188217254,3.05811252772379));
#45081=CARTESIAN_POINT('Ctrl Pts',(92.4350974345838,153.400470554814,3.0168330458003));
#45082=CARTESIAN_POINT('Ctrl Pts',(92.4436628996849,153.397771730284,2.97442468786194));
#45083=CARTESIAN_POINT('Ctrl Pts',(92.4521909676387,153.395178758364,2.93218855732316));
#45084=CARTESIAN_POINT('Ctrl Pts',(92.4612462931052,153.392425473002,2.88734112991729));
#45085=CARTESIAN_POINT('Ctrl Pts',(92.4702594494874,153.389791708805,2.8426878907283));
#45086=CARTESIAN_POINT('Ctrl Pts',(92.4789055597429,153.387356510578,2.79984232146592));
#45087=CARTESIAN_POINT('Ctrl Pts',(92.4860177762126,153.385353337309,2.76459792203589));
#45088=CARTESIAN_POINT('Ctrl Pts',(92.4928813431325,153.383483923673,2.73057809297375));
#45089=CARTESIAN_POINT('Ctrl Pts',(92.4993107541362,153.381780662149,2.69870398960211));
#45090=CARTESIAN_POINT('Ctrl Pts',(92.50711848053,153.379712261178,2.65999682373038));
#45091=CARTESIAN_POINT('Ctrl Pts',(92.5143067666498,153.377887708191,2.62440642121634));
#45092=CARTESIAN_POINT('Ctrl Pts',(92.5211534365251,153.376206309717,2.59054326303009));
#45093=CARTESIAN_POINT('Ctrl Pts',(92.5285337667839,153.374393855449,2.5540406572999));
#45094=CARTESIAN_POINT('Ctrl Pts',(92.5355172419125,153.372747836141,2.51954455789994));
#45095=CARTESIAN_POINT('Ctrl Pts',(92.5424627483847,153.371167713395,2.48525994790556));
#45096=CARTESIAN_POINT('Ctrl Pts',(92.5469045290062,153.370157195498,2.46333430189266));
#45097=CARTESIAN_POINT('Ctrl Pts',(92.5513309850607,153.369174112664,2.44149413322254));
#45098=CARTESIAN_POINT('Ctrl Pts',(92.5558379285209,153.368197057964,2.41926030210745));
#45099=CARTESIAN_POINT('Ctrl Pts',(92.5699521880597,153.36513724509,2.3496312806498));
#45100=CARTESIAN_POINT('Ctrl Pts',(92.5847971757504,153.362131503991,2.2762413240937));
#45101=CARTESIAN_POINT('Ctrl Pts',(92.6002425486425,153.359281510327,2.19985542103439));
#45102=CARTESIAN_POINT('Ctrl Pts',(92.6045956007545,153.358478281358,2.17832717312721));
#45103=CARTESIAN_POINT('Ctrl Pts',(92.6089963016553,153.35768731192,2.15656124704665));
#45104=CARTESIAN_POINT('Ctrl Pts',(92.6134416388863,153.356910598981,2.1345754651042));
#45105=CARTESIAN_POINT('Ctrl Pts',(92.6365051799302,153.352880814556,2.020507632258));
#45106=CARTESIAN_POINT('Ctrl Pts',(92.6607711946882,153.349232713458,1.90051718163141));
#45107=CARTESIAN_POINT('Ctrl Pts',(92.6862908127662,153.346120115862,1.77435799762201));
#45108=CARTESIAN_POINT('Ctrl Pts',(92.7022428137477,153.344174469193,1.6954974354854));
#45109=CARTESIAN_POINT('Ctrl Pts',(92.7186844918701,153.342438462108,1.61422728848452));
#45110=CARTESIAN_POINT('Ctrl Pts',(92.7356263217273,153.340953902606,1.5304975642363));
#45111=CARTESIAN_POINT('Ctrl Pts',(92.7455278814343,153.340086259932,1.48156218530216));
#45112=CARTESIAN_POINT('Ctrl Pts',(92.7556004202375,153.339304579282,1.43178598908847));
#45113=CARTESIAN_POINT('Ctrl Pts',(92.765841923954,153.338617936694,1.38117929979814));
#45114=CARTESIAN_POINT('Ctrl Pts',(92.7898425244859,153.337008814157,1.26258431926349));
#45115=CARTESIAN_POINT('Ctrl Pts',(92.814775920989,153.335920458418,1.13940431576318));
#45116=CARTESIAN_POINT('Ctrl Pts',(92.8406514854508,153.335473633125,1.01159802239099));
#45117=CARTESIAN_POINT('Ctrl Pts',(92.8655978210073,153.335042853973,0.88838143767056));
#45118=CARTESIAN_POINT('Ctrl Pts',(92.8914199398927,153.335208382552,0.760864528020952));
#45119=CARTESIAN_POINT('Ctrl Pts',(92.9181173794633,153.336088496808,0.6290544920701));
#45120=CARTESIAN_POINT('Ctrl Pts',(92.9437966621563,153.336935046257,0.502271278795814));
#45121=CARTESIAN_POINT('Ctrl Pts',(92.970285827803,153.338442745439,0.371515886642829));
#45122=CARTESIAN_POINT('Ctrl Pts',(92.9975752461206,153.340725929082,0.236840625249317));
#45123=CARTESIAN_POINT('Ctrl Pts',(93.0248646644382,153.343009112724,0.102165363855805));
#45124=CARTESIAN_POINT('Ctrl Pts',(93.0529544538838,153.346067750119,-0.036430353059885));
#45125=CARTESIAN_POINT('Ctrl Pts',(93.0818242303962,153.350025534677,-0.17884071899943));
#45126=CARTESIAN_POINT('Ctrl Pts',(87.2543191904899,154.660848161404,-37.7443243862895));
#45127=CARTESIAN_POINT('Ctrl Pts',(87.1850048876135,154.753283662933,-40.3913308203863));
#45128=CARTESIAN_POINT('Ctrl Pts',(85.5502353400114,154.905418904703,-44.7479141369722));
#45129=CARTESIAN_POINT('Ctrl Pts',(80.5480676323618,155.041208690017,-48.6364248224531));
#45130=CARTESIAN_POINT('Ctrl Pts',(77.0237071628003,155.068927965171,-49.430201006595));
#45131=CARTESIAN_POINT('Ctrl Pts',(75.2584312907832,155.068927965171,-49.430201006595));
#45132=CARTESIAN_POINT('Ctrl Pts',(86.656473301112,154.660302137529,-37.7286883082937));
#45133=CARTESIAN_POINT('Ctrl Pts',(86.5936214554402,154.747996294664,-40.2434308259109));
#45134=CARTESIAN_POINT('Ctrl Pts',(85.043686683098,154.892839368973,-44.3874993698458));
#45135=CARTESIAN_POINT('Ctrl Pts',(80.2899441451222,155.021942247678,-48.0888433655583));
#45136=CARTESIAN_POINT('Ctrl Pts',(76.9372312163981,155.048508239846,-48.8454565802245));
#45137=CARTESIAN_POINT('Ctrl Pts',(75.2584312907832,155.048508239846,-48.8454565802245));
#45138=CARTESIAN_POINT('Ctrl Pts',(85.6214748502649,154.158077004832,-37.7191240081275));
#45139=CARTESIAN_POINT('Ctrl Pts',(85.5693456859428,154.243200483314,-40.00648145013));
#45140=CARTESIAN_POINT('Ctrl Pts',(84.1690232751347,154.383456418803,-43.7803472523233));
#45141=CARTESIAN_POINT('Ctrl Pts',(79.8427169762373,154.508968667786,-47.1587999475678));
#45142=CARTESIAN_POINT('Ctrl Pts',(76.7884649725597,154.534558195674,-47.8489345889982));
#45143=CARTESIAN_POINT('Ctrl Pts',(75.2584312907832,154.534558195674,-47.8489345889982));
#45144=CARTESIAN_POINT('Ctrl Pts',(85.2554141676476,153.110331389907,-37.7461264549076));
#45145=CARTESIAN_POINT('Ctrl Pts',(85.2011388536958,153.200595334163,-39.9518844442048));
#45146=CARTESIAN_POINT('Ctrl Pts',(83.8433577037423,153.349168573548,-43.5874451875847));
#45147=CARTESIAN_POINT('Ctrl Pts',(79.6731527115157,153.481903857282,-46.836060827676));
#45148=CARTESIAN_POINT('Ctrl Pts',(76.7315424242684,153.508971951634,-47.5));
#45149=CARTESIAN_POINT('Ctrl Pts',(75.2584312907832,153.508971951634,-47.5));
#45150=CARTESIAN_POINT('Ctrl Pts',(85.2550045405388,152.662066507366,-37.7617694830788));
#45151=CARTESIAN_POINT('Ctrl Pts',(85.1972426214751,152.754502008894,-39.9676081781594));
#45152=CARTESIAN_POINT('Ctrl Pts',(83.8349346651401,152.906637250665,-43.5980942753143));
#45153=CARTESIAN_POINT('Ctrl Pts',(79.666461575432,153.042427035978,-46.8385198465484));
#45154=CARTESIAN_POINT('Ctrl Pts',(76.7294945174641,153.070146311133,-47.5));
#45155=CARTESIAN_POINT('Ctrl Pts',(75.2584312907832,153.070146311133,-47.5));
#45156=CARTESIAN_POINT('',(87.2543191904899,154.660848161404,-37.7443243862895));
#45157=CARTESIAN_POINT('Origin',(75.2584312907832,154.64987873127,-37.430201006595));
#45158=CARTESIAN_POINT('Ctrl Pts',(85.2550045405387,152.662066507366,-37.7617694830788));
#45159=CARTESIAN_POINT('Ctrl Pts',(85.2554824388322,153.185042203664,-37.7435192835458));
#45160=CARTESIAN_POINT('Ctrl Pts',(85.6891278947608,154.226840539828,-37.7184942898895));
#45161=CARTESIAN_POINT('Ctrl Pts',(86.7312040372841,154.660370390514,-37.7306428180431));
#45162=CARTESIAN_POINT('Ctrl Pts',(87.2543191904899,154.660848161405,-37.7443243862895));
#45163=CARTESIAN_POINT('Origin',(87.7236674099598,152.036157621931,-19.8904380043356));
#45164=CARTESIAN_POINT('',(86.1907691877323,151.48371316739,-2.0704979912364));
#45165=CARTESIAN_POINT('',(88.1631575140453,153.448848288943,-3.03718905961574));
#45166=CARTESIAN_POINT('Ctrl Pts',(88.1631575140453,153.448848288943,-3.03718905961573));
#45167=CARTESIAN_POINT('Ctrl Pts',(88.1084041354005,153.447845878528,-3.00848378107512));
#45168=CARTESIAN_POINT('Ctrl Pts',(88.0548178949017,153.444413440184,-2.98047599680431));
#45169=CARTESIAN_POINT('Ctrl Pts',(88.0025374062065,153.438917728498,-2.9532256583538));
#45170=CARTESIAN_POINT('Ctrl Pts',(87.9491467744653,153.433305318858,-2.92539667623558));
#45171=CARTESIAN_POINT('Ctrl Pts',(87.8971177838829,153.42554104544,-2.89835757014636));
#45172=CARTESIAN_POINT('Ctrl Pts',(87.8465592600241,153.415981892605,-2.87215299692314));
#45173=CARTESIAN_POINT('Ctrl Pts',(87.7941843899618,153.4060793213,-2.84500700821827));
#45174=CARTESIAN_POINT('Ctrl Pts',(87.7433874477135,153.394250627637,-2.81875654227145));
#45175=CARTESIAN_POINT('Ctrl Pts',(87.6942499718762,153.380856820306,-2.79343179234068));
#45176=CARTESIAN_POINT('Ctrl Pts',(87.6440645991666,153.367177379076,-2.76756697139905));
#45177=CARTESIAN_POINT('Ctrl Pts',(87.5956100146021,153.351865302183,-2.7426676614778));
#45178=CARTESIAN_POINT('Ctrl Pts',(87.5489351452815,153.335268708022,-2.71874738805872));
#45179=CARTESIAN_POINT('Ctrl Pts',(87.5005549882656,153.318065749703,-2.69395317651139));
#45180=CARTESIAN_POINT('Ctrl Pts',(87.4540868080151,153.299482723683,-2.67021076280126));
#45181=CARTESIAN_POINT('Ctrl Pts',(87.4095475112601,153.279868638905,-2.64751683368258));
#45182=CARTESIAN_POINT('Ctrl Pts',(87.3774136886808,153.265717640434,-2.63114381603172));
#45183=CARTESIAN_POINT('Ctrl Pts',(87.3462830787926,153.251029127252,-2.61531615945599));
#45184=CARTESIAN_POINT('Ctrl Pts',(87.3161513807758,153.235922353282,-2.60002744199793));
#45185=CARTESIAN_POINT('Ctrl Pts',(87.2792904263538,153.217441811414,-2.58132432353841));
#45186=CARTESIAN_POINT('Ctrl Pts',(87.2439986428928,153.198376524418,-2.56346528940187));
#45187=CARTESIAN_POINT('Ctrl Pts',(87.2101067307703,153.178847714823,-2.5463572403057));
#45188=CARTESIAN_POINT('Ctrl Pts',(87.1747330649745,153.158465106089,-2.52850122766891));
#45189=CARTESIAN_POINT('Ctrl Pts',(87.140883926688,153.1375773446,-2.51146308638868));
#45190=CARTESIAN_POINT('Ctrl Pts',(87.1083718851569,153.116264227701,-2.49514164667312));
#45191=CARTESIAN_POINT('Ctrl Pts',(87.0761131714644,153.095117178683,-2.47894738060926));
#45192=CARTESIAN_POINT('Ctrl Pts',(87.0451704960311,153.073550790542,-2.46345855232159));
#45193=CARTESIAN_POINT('Ctrl Pts',(87.0153710847665,153.05159391779,-2.44858346432663));
#45194=CARTESIAN_POINT('Ctrl Pts',(86.9978896294403,153.038713190493,-2.43985717829544));
#45195=CARTESIAN_POINT('Ctrl Pts',(86.9808000596376,153.025690260148,-2.43134174253707));
#45196=CARTESIAN_POINT('Ctrl Pts',(86.9644108177393,153.01280840556,-2.42317556574283));
#45197=CARTESIAN_POINT('Ctrl Pts',(86.9472194415899,152.999296077833,-2.41460971395768));
#45198=CARTESIAN_POINT('Ctrl Pts',(86.9307987903397,152.985939264816,-2.40642819015424));
#45199=CARTESIAN_POINT('Ctrl Pts',(86.9154691031944,152.973105890901,-2.39876835774045));
#45200=CARTESIAN_POINT('Ctrl Pts',(86.9083751784599,152.967167153353,-2.39522371432358));
#45201=CARTESIAN_POINT('Ctrl Pts',(86.9015143736645,152.9613410372,-2.39179047858252));
#45202=CARTESIAN_POINT('Ctrl Pts',(86.8949160096145,152.955666361792,-2.38848080928499));
#45203=CARTESIAN_POINT('Ctrl Pts',(86.8849305065517,152.947078704573,-2.38347218704813));
#45204=CARTESIAN_POINT('Ctrl Pts',(86.875545287459,152.938844215969,-2.37876912470288));
#45205=CARTESIAN_POINT('Ctrl Pts',(86.8662607978421,152.930552039304,-2.37413267126615));
#45206=CARTESIAN_POINT('Ctrl Pts',(86.8570655042055,152.922339525479,-2.36954076018195));
#45207=CARTESIAN_POINT('Ctrl Pts',(86.8479689686783,152.914070266966,-2.36501414991348));
#45208=CARTESIAN_POINT('Ctrl Pts',(86.8385165359125,152.905309599763,-2.36033853064042));
#45209=CARTESIAN_POINT('Ctrl Pts',(86.829730178511,152.897166261955,-2.35599238367226));
#45210=CARTESIAN_POINT('Ctrl Pts',(86.8206361713071,152.888598314359,-2.35151739308813));
#45211=CARTESIAN_POINT('Ctrl Pts',(86.8108970433994,152.879227203746,-2.34675769202775));
#45212=CARTESIAN_POINT('Ctrl Pts',(86.8051941794138,152.873739836733,-2.34397059157928));
#45213=CARTESIAN_POINT('Ctrl Pts',(86.7992706314225,152.86797653454,-2.34108617332226));
#45214=CARTESIAN_POINT('Ctrl Pts',(86.7930642033998,152.861855786043,-2.3380764274436));
#45215=CARTESIAN_POINT('Ctrl Pts',(86.7816747899789,152.850623603082,-2.33255324406364));
#45216=CARTESIAN_POINT('Ctrl Pts',(86.7693360145989,152.83818145201,-2.32657004116879));
#45217=CARTESIAN_POINT('Ctrl Pts',(86.7565084823275,152.824854499383,-2.32035460628911));
#45218=CARTESIAN_POINT('Ctrl Pts',(86.7443535835486,152.812226368205,-2.31446508831862));
#45219=CARTESIAN_POINT('Ctrl Pts',(86.731760375637,152.798803531597,-2.30836733365179));
#45220=CARTESIAN_POINT('Ctrl Pts',(86.719093410931,152.78489469876,-2.30223917199653));
#45221=CARTESIAN_POINT('Ctrl Pts',(86.7068135302735,152.771410899659,-2.29629827806311));
#45222=CARTESIAN_POINT('Ctrl Pts',(86.6944645999571,152.757470380312,-2.29032893673679));
#45223=CARTESIAN_POINT('Ctrl Pts',(86.6823466233968,152.743386962418,-2.28447482076782));
#45224=CARTESIAN_POINT('Ctrl Pts',(86.6741493926588,152.733860204755,-2.28051479170469));
#45225=CARTESIAN_POINT('Ctrl Pts',(86.6660571523709,152.724268754633,-2.27660709415897));
#45226=CARTESIAN_POINT('Ctrl Pts',(86.6581534474606,152.71471814299,-2.27279096192144));
#45227=CARTESIAN_POINT('Ctrl Pts',(86.6538256822884,152.709488594961,-2.27070139451255));
#45228=CARTESIAN_POINT('Ctrl Pts',(86.6495540763246,152.704271431937,-2.26864143307438));
#45229=CARTESIAN_POINT('Ctrl Pts',(86.6453348633989,152.699063993885,-2.26660910055798));
#45230=CARTESIAN_POINT('Ctrl Pts',(86.6288368075451,152.678701759185,-2.25866223085528));
#45231=CARTESIAN_POINT('Ctrl Pts',(86.6131370976604,152.658490999073,-2.25113633999642));
#45232=CARTESIAN_POINT('Ctrl Pts',(86.5980230852072,152.638264141558,-2.2439195017873));
#45233=CARTESIAN_POINT('Ctrl Pts',(86.5825333697056,152.617534486254,-2.2365232679264));
#45234=CARTESIAN_POINT('Ctrl Pts',(86.5676587381956,152.596787573911,-2.22945159874512));
#45235=CARTESIAN_POINT('Ctrl Pts',(86.5532076296546,152.575808916767,-2.22260392715201));
#45236=CARTESIAN_POINT('Ctrl Pts',(86.5484031599945,152.568834273854,-2.22032732461189));
#45237=CARTESIAN_POINT('Ctrl Pts',(86.5436458103686,152.561833763824,-2.2180756443524));
#45238=CARTESIAN_POINT('Ctrl Pts',(86.5389294640618,152.554798789218,-2.21584568065757));
#45239=CARTESIAN_POINT('Ctrl Pts',(86.5127313138868,152.515721225948,-2.20345877775411));
#45240=CARTESIAN_POINT('Ctrl Pts',(86.4877901580241,152.475560561129,-2.1917694993004));
#45241=CARTESIAN_POINT('Ctrl Pts',(86.4642590223744,152.434586810124,-2.18084874010431));
#45242=CARTESIAN_POINT('Ctrl Pts',(86.444316735498,152.399862166608,-2.17159355939229));
#45243=CARTESIAN_POINT('Ctrl Pts',(86.4253866145554,152.364554311459,-2.16289003512274));
#45244=CARTESIAN_POINT('Ctrl Pts',(86.4075389629472,152.328841083101,-2.15476885959767));
#45245=CARTESIAN_POINT('Ctrl Pts',(86.3905268416754,152.294799754573,-2.14702787350407));
#45246=CARTESIAN_POINT('Ctrl Pts',(86.3744981047358,152.260390347834,-2.13981592364205));
#45247=CARTESIAN_POINT('Ctrl Pts',(86.3594898784461,152.225755970327,-2.13314750035304));
#45248=CARTESIAN_POINT('Ctrl Pts',(86.3362948130969,152.172228882309,-2.12284151808842));
#45249=CARTESIAN_POINT('Ctrl Pts',(86.3155365297283,152.11817467834,-2.11383302043992));
#45250=CARTESIAN_POINT('Ctrl Pts',(86.2971746468699,152.063793202516,-2.10609383229088));
#45251=CARTESIAN_POINT('Ctrl Pts',(86.2728690594065,151.991808552182,-2.09584948448064));
#45252=CARTESIAN_POINT('Ctrl Pts',(86.2527633839201,151.919254957923,-2.08782955645488));
#45253=CARTESIAN_POINT('Ctrl Pts',(86.23677359379,151.846559009679,-2.08197504543088));
#45254=CARTESIAN_POINT('Ctrl Pts',(86.2201481797514,151.770973262233,-2.07588780670065));
#45255=CARTESIAN_POINT('Ctrl Pts',(86.2079722076251,151.695233440952,-2.07214147950641));
#45256=CARTESIAN_POINT('Ctrl Pts',(86.2001586678816,151.619762748913,-2.07067561359538));
#45257=CARTESIAN_POINT('Ctrl Pts',(86.1954506649027,151.57428832188,-2.06979236460679));
#45258=CARTESIAN_POINT('Ctrl Pts',(86.1923266400868,151.528910537754,-2.06973717771054));
#45259=CARTESIAN_POINT('Ctrl Pts',(86.1907691877323,151.48371316739,-2.07049799123639));
#45260=CARTESIAN_POINT('Origin',(88.1895895832773,151.41481761018,-2.09758805302076));
#45261=CARTESIAN_POINT('',(87.7236674099598,154.034939275969,-19.8206390109306));
#45262=CARTESIAN_POINT('Ctrl Pts',(93.0818243012207,153.350025544386,-0.178841068366047));
#45263=CARTESIAN_POINT('Ctrl Pts',(93.0989319817564,153.352370853017,-0.263230742927632));
#45264=CARTESIAN_POINT('Ctrl Pts',(93.1137918128178,153.354891025768,-0.346605073576122));
#45265=CARTESIAN_POINT('Ctrl Pts',(93.1263423687192,153.357754162732,-0.428594588872786));
#45266=CARTESIAN_POINT('Ctrl Pts',(92.4971851260064,153.329947986234,-0.158822574212445));
#45267=CARTESIAN_POINT('Ctrl Pts',(92.5111303644816,153.337839284992,-0.224777419765611));
#45268=CARTESIAN_POINT('Ctrl Pts',(92.5235334502953,153.345866314712,-0.289689761761412));
#45269=CARTESIAN_POINT('Ctrl Pts',(92.5345241435646,153.355095725269,-0.352466900319606));
#45270=CARTESIAN_POINT('Ctrl Pts',(91.500238455888,152.816299012522,-0.134179192446613));
#45271=CARTESIAN_POINT('Ctrl Pts',(91.5043328686153,152.826994492473,-0.170676325114141));
#45272=CARTESIAN_POINT('Ctrl Pts',(91.5073632604907,152.838861639623,-0.205361442870246));
#45273=CARTESIAN_POINT('Ctrl Pts',(91.5098487528943,152.85162453455,-0.238080118345675));
#45274=CARTESIAN_POINT('Ctrl Pts',(91.15054020112,151.790502953765,-0.142279247597196));
#45275=CARTESIAN_POINT('Ctrl Pts',(91.1497488709448,151.79497280247,-0.171409624420916));
#45276=CARTESIAN_POINT('Ctrl Pts',(91.1478233995989,151.800178688796,-0.199992833754805));
#45277=CARTESIAN_POINT('Ctrl Pts',(91.1447045095908,151.806229592669,-0.227559030318386));
#45278=CARTESIAN_POINT('Ctrl Pts',(91.1502370802217,151.351594200027,-0.150959494417086));
#45279=CARTESIAN_POINT('Ctrl Pts',(91.1491631036553,151.353432676682,-0.181714159391241));
#45280=CARTESIAN_POINT('Ctrl Pts',(91.1466549228296,151.355756221436,-0.21241494507258));
#45281=CARTESIAN_POINT('Ctrl Pts',(91.1427258090037,151.358972508694,-0.242922754153537));
#45282=CARTESIAN_POINT('',(93.1263423687192,153.357754162732,-0.428594588872777));
#45283=CARTESIAN_POINT('Ctrl Pts',(91.1427264031058,151.359105763647,-0.242918177302707));
#45284=CARTESIAN_POINT('Ctrl Pts',(91.1450705918995,151.880883662909,-0.224999200637589));
#45285=CARTESIAN_POINT('Ctrl Pts',(91.5779461407786,152.91890611677,-0.244500885535984));
#45286=CARTESIAN_POINT('Ctrl Pts',(92.6085234623594,153.355428128958,-0.361985696556211));
#45287=CARTESIAN_POINT('Ctrl Pts',(93.1263423687192,153.357754162732,-0.428594588872786));
#45288=CARTESIAN_POINT('Origin',(91.8508715534245,153.492070387346,0.431057271988972));
#45289=CARTESIAN_POINT('Origin',(-14.5184988467186,151.450066634905,-3.10698805302073));
#45290=CARTESIAN_POINT('Ctrl Pts',(87.1804269062517,151.450066647298,-1.10698805302073));
#45291=CARTESIAN_POINT('Ctrl Pts',(87.1816749558225,151.522801650747,-1.10698805348541));
#45292=CARTESIAN_POINT('Ctrl Pts',(87.1849413960435,151.596072154518,-1.11107707297856));
#45293=CARTESIAN_POINT('Ctrl Pts',(87.1902653177295,151.669543265425,-1.11934636173303));
#45294=CARTESIAN_POINT('Ctrl Pts',(87.1954427472072,151.74099275657,-1.127388114013));
#45295=CARTESIAN_POINT('Ctrl Pts',(87.2025660867925,151.812632323999,-1.13938343932831));
#45296=CARTESIAN_POINT('Ctrl Pts',(87.2116787937436,151.884110256781,-1.1554330615483));
#45297=CARTESIAN_POINT('Ctrl Pts',(87.2205995131989,151.954082284743,-1.17114454859132));
#45298=CARTESIAN_POINT('Ctrl Pts',(87.2314267407124,152.023899793732,-1.1907414532883));
#45299=CARTESIAN_POINT('Ctrl Pts',(87.2442072440088,152.093184949969,-1.21433214902091));
#45300=CARTESIAN_POINT('Ctrl Pts',(87.250597495657,152.127827528087,-1.22612749688721));
#45301=CARTESIAN_POINT('Ctrl Pts',(87.2574760944551,152.16233597579,-1.23892138630747));
#45302=CARTESIAN_POINT('Ctrl Pts',(87.2648496480677,152.196659187405,-1.25272904949126));
#45303=CARTESIAN_POINT('Ctrl Pts',(87.2722232016802,152.230982399019,-1.26653671267505));
#45304=CARTESIAN_POINT('Ctrl Pts',(87.2800909093861,152.265111528915,-1.2813568289346));
#45305=CARTESIAN_POINT('Ctrl Pts',(87.2884311417549,152.298892399245,-1.29715076323586));
#45306=CARTESIAN_POINT('Ctrl Pts',(87.2984191770759,152.339347450269,-1.31606514915245));
#45307=CARTESIAN_POINT('Ctrl Pts',(87.3090853810973,152.379302233738,-1.33637717693154));
#45308=CARTESIAN_POINT('Ctrl Pts',(87.3203690368734,152.418477910458,-1.35797301601954));
#45309=CARTESIAN_POINT('Ctrl Pts',(87.3267371030059,152.440587172303,-1.37016088617672));
#45310=CARTESIAN_POINT('Ctrl Pts',(87.3333014487003,152.462448623758,-1.38275686757578));
#45311=CARTESIAN_POINT('Ctrl Pts',(87.3400483288392,152.484015505413,-1.39573461977406));
#45312=CARTESIAN_POINT('Ctrl Pts',(87.3440489903022,152.496803903982,-1.40342996814662));
#45313=CARTESIAN_POINT('Ctrl Pts',(87.3481137942324,152.509488780784,-1.41125947084708));
#45314=CARTESIAN_POINT('Ctrl Pts',(87.3522395547886,152.522060885455,-1.41921696725418));
#45315=CARTESIAN_POINT('Ctrl Pts',(87.3575150687339,152.538136542928,-1.4293920326011));
#45316=CARTESIAN_POINT('Ctrl Pts',(87.3628871141383,152.554021121398,-1.43977022616055));
#45317=CARTESIAN_POINT('Ctrl Pts',(87.3683996642386,152.569835935303,-1.45043680348416));
#45318=CARTESIAN_POINT('Ctrl Pts',(87.3752356900753,152.589447634878,-1.46366425663136));
#45319=CARTESIAN_POINT('Ctrl Pts',(87.3822875206475,152.60895382443,-1.47733458835553));
#45320=CARTESIAN_POINT('Ctrl Pts',(87.3896554988221,152.628564044831,-1.49164469368533));
#45321=CARTESIAN_POINT('Ctrl Pts',(87.3952081077896,152.643342574717,-1.50242898447679));
#45322=CARTESIAN_POINT('Ctrl Pts',(87.4009406077526,152.658179709897,-1.51357733311764));
#45323=CARTESIAN_POINT('Ctrl Pts',(87.4069025300689,152.673152835345,-1.52518784079598));
#45324=CARTESIAN_POINT('Ctrl Pts',(87.4087615306483,152.677821639701,-1.52880813964545));
#45325=CARTESIAN_POINT('Ctrl Pts',(87.4106428800113,152.682503578402,-1.53247346286477));
#45326=CARTESIAN_POINT('Ctrl Pts',(87.4125481406831,152.687200921139,-1.53618691116138));
#45327=CARTESIAN_POINT('Ctrl Pts',(87.4182876585907,152.701351469227,-1.54737351849156));
#45328=CARTESIAN_POINT('Ctrl Pts',(87.424232168116,152.715637742781,-1.55899910914996));
#45329=CARTESIAN_POINT('Ctrl Pts',(87.4302467873368,152.729712140217,-1.57079570666094));
#45330=CARTESIAN_POINT('Ctrl Pts',(87.436349047063,152.743991619182,-1.58276419531415));
#45331=CARTESIAN_POINT('Ctrl Pts',(87.442523412281,152.758052846317,-1.59490856682058));
#45332=CARTESIAN_POINT('Ctrl Pts',(87.4486101702996,152.771566484614,-1.60690988174384));
#45333=CARTESIAN_POINT('Ctrl Pts',(87.4551453474581,152.786075689689,-1.61979534867359));
#45334=CARTESIAN_POINT('Ctrl Pts',(87.4615794525242,152.799953459622,-1.63251571263695));
#45335=CARTESIAN_POINT('Ctrl Pts',(87.4676940089201,152.812834276311,-1.64463339774268));
#45336=CARTESIAN_POINT('Ctrl Pts',(87.4720085095717,152.821923127308,-1.65318377440108));
#45337=CARTESIAN_POINT('Ctrl Pts',(87.4761634270741,152.830516603147,-1.6614330872228));
#45338=CARTESIAN_POINT('Ctrl Pts',(87.4800772624155,152.838497207372,-1.66921795564484));
#45339=CARTESIAN_POINT('Ctrl Pts',(87.4853211887055,152.849189966942,-1.67964845989986));
#45340=CARTESIAN_POINT('Ctrl Pts',(87.4901681814678,152.858787396469,-1.68924140080563));
#45341=CARTESIAN_POINT('Ctrl Pts',(87.4947716378053,152.867707127014,-1.6983137830546));
#45342=CARTESIAN_POINT('Ctrl Pts',(87.4996190822656,152.877099612843,-1.70786701129247));
#45343=CARTESIAN_POINT('Ctrl Pts',(87.5041967995163,152.885740325102,-1.71684360837913));
#45344=CARTESIAN_POINT('Ctrl Pts',(87.5087048106549,152.894077501112,-1.72565510189235));
#45345=CARTESIAN_POINT('Ctrl Pts',(87.5133273819987,152.902626546296,-1.73469051821178));
#45346=CARTESIAN_POINT('Ctrl Pts',(87.5178768256835,152.910856336972,-1.74355261722502));
#45347=CARTESIAN_POINT('Ctrl Pts',(87.5225862799116,152.919213728543,-1.75272037394219));
#45348=CARTESIAN_POINT('Ctrl Pts',(87.5253232510383,152.924070754075,-1.75804835553314));
#45349=CARTESIAN_POINT('Ctrl Pts',(87.5281145644622,152.928970236998,-1.76348018101157));
#45350=CARTESIAN_POINT('Ctrl Pts',(87.5310084874879,152.933994168084,-1.76911500942983));
#45351=CARTESIAN_POINT('Ctrl Pts',(87.5381833065515,152.946449854088,-1.78308527539595));
#45352=CARTESIAN_POINT('Ctrl Pts',(87.5459414644132,152.959660151904,-1.79830146554253));
#45353=CARTESIAN_POINT('Ctrl Pts',(87.5541438596243,152.973221625656,-1.81445644294273));
#45354=CARTESIAN_POINT('Ctrl Pts',(87.5619117177857,152.986064655265,-1.82975558055006));
#45355=CARTESIAN_POINT('Ctrl Pts',(87.5700780287265,152.999222244341,-1.84589667292851));
#45356=CARTESIAN_POINT('Ctrl Pts',(87.5785081281224,153.012383017441,-1.86258719973451));
#45357=CARTESIAN_POINT('Ctrl Pts',(87.5826913448178,153.018913707434,-1.870869437833));
#45358=CARTESIAN_POINT('Ctrl Pts',(87.5869392494531,153.025445715756,-1.87928646290934));
#45359=CARTESIAN_POINT('Ctrl Pts',(87.5912337905025,153.031944423855,-1.88779953989798));
#45360=CARTESIAN_POINT('Ctrl Pts',(87.6063057367719,153.054752024984,-1.91767668799972));
#45361=CARTESIAN_POINT('Ctrl Pts',(87.6219577126566,153.077167031217,-1.94874799061184));
#45362=CARTESIAN_POINT('Ctrl Pts',(87.6382820372652,153.099168021019,-1.98120207863027));
#45363=CARTESIAN_POINT('Ctrl Pts',(87.6541836625096,153.120599320827,-2.01281580585579));
#45364=CARTESIAN_POINT('Ctrl Pts',(87.6707234478723,153.141638078703,-2.0457419897873));
#45365=CARTESIAN_POINT('Ctrl Pts',(87.687992104508,153.16221629617,-2.08016761540243));
#45366=CARTESIAN_POINT('Ctrl Pts',(87.7031021790641,153.180222236452,-2.11029003781567));
#45367=CARTESIAN_POINT('Ctrl Pts',(87.7187704577022,153.197875132428,-2.14156081546124));
#45368=CARTESIAN_POINT('Ctrl Pts',(87.7350595060266,153.215094443312,-2.17411009100785));
#45369=CARTESIAN_POINT('Ctrl Pts',(87.7418648367734,153.222288424413,-2.18770871145837));
#45370=CARTESIAN_POINT('Ctrl Pts',(87.7487787050106,153.229406301751,-2.20153087912086));
#45371=CARTESIAN_POINT('Ctrl Pts',(87.755795743092,153.236430857431,-2.21556627131534));
#45372=CARTESIAN_POINT('Ctrl Pts',(87.7770237376879,153.257681594322,-2.25802624177581));
#45373=CARTESIAN_POINT('Ctrl Pts',(87.7992107365306,153.278095578876,-2.30246714566893));
#45374=CARTESIAN_POINT('Ctrl Pts',(87.8223563885833,153.297341835462,-2.34889982650744));
#45375=CARTESIAN_POINT('Ctrl Pts',(87.8448796585622,153.316070563958,-2.39408394160568));
#45376=CARTESIAN_POINT('Ctrl Pts',(87.8683108206517,153.333693551407,-2.44115436278383));
#45377=CARTESIAN_POINT('Ctrl Pts',(87.8926335243093,153.349871087148,-2.49008967726255));
#45378=CARTESIAN_POINT('Ctrl Pts',(87.9160701972978,153.365459305475,-2.53724236962668));
#45379=CARTESIAN_POINT('Ctrl Pts',(87.9403346953466,153.379705429414,-2.58612667359569));
#45380=CARTESIAN_POINT('Ctrl Pts',(87.9653962272197,153.392272974434,-2.63669167481579));
#45381=CARTESIAN_POINT('Ctrl Pts',(87.9899696659492,153.404595756582,-2.68627188266704));
#45382=CARTESIAN_POINT('Ctrl Pts',(88.0153094846882,153.415304758279,-2.7374681399768));
#45383=CARTESIAN_POINT('Ctrl Pts',(88.0413697067997,153.424050612524,-2.79019907775326));
#45384=CARTESIAN_POINT('Ctrl Pts',(88.066716326787,153.4325569807,-2.84148609425207));
#45385=CARTESIAN_POINT('Ctrl Pts',(88.0927444910916,153.439206243123,-2.89422500431942));
#45386=CARTESIAN_POINT('Ctrl Pts',(88.1193946983493,153.443645916143,-2.94830702300834));
#45387=CARTESIAN_POINT('Ctrl Pts',(88.1338046386977,153.446046476212,-2.97754952216391));
#45388=CARTESIAN_POINT('Ctrl Pts',(88.1483961376199,153.44780049257,-3.00718409727958));
#45389=CARTESIAN_POINT('Ctrl Pts',(88.1631575140453,153.448848288943,-3.03718905961573));
#45390=CARTESIAN_POINT('',(90.1602405269776,153.448848288941,-3.03718905957857));
#45391=CARTESIAN_POINT('',(-14.5184988467186,153.448848288943,-3.03718905961573));
#45392=CARTESIAN_POINT('Ctrl Pts',(90.1602405269768,153.448848288942,-3.03718905957854));
#45393=CARTESIAN_POINT('Ctrl Pts',(90.1602405269768,153.430981029273,-2.52553768651051));
#45394=CARTESIAN_POINT('Ctrl Pts',(90.1602405269768,152.982261295907,-1.52035403489425));
#45395=CARTESIAN_POINT('Ctrl Pts',(90.1602405269768,151.962029882149,-1.10698805302021));
#45396=CARTESIAN_POINT('Ctrl Pts',(90.1602405269768,151.450066634903,-1.10698805302072));
#45397=CARTESIAN_POINT('Ctrl Pts',(90.1581650723876,151.450066398485,-1.10698581046028));
#45398=CARTESIAN_POINT('Ctrl Pts',(90.3630190933462,151.450113073947,-1.1074285464392));
#45399=CARTESIAN_POINT('Ctrl Pts',(90.8416310307263,151.434100130267,-0.955539181638966));
#45400=CARTESIAN_POINT('Ctrl Pts',(91.1087277810807,151.387300643452,-0.511626777599387));
#45401=CARTESIAN_POINT('Ctrl Pts',(91.1429886400448,151.358755459988,-0.240863957795318));
#45402=CARTESIAN_POINT('Ctrl Pts',(90.1581346199755,152.035167280238,-1.10698569402954));
#45403=CARTESIAN_POINT('Ctrl Pts',(90.3659909657779,152.035208476969,-1.10745142383418));
#45404=CARTESIAN_POINT('Ctrl Pts',(90.8539908287142,152.021074964613,-0.947666128380245));
#45405=CARTESIAN_POINT('Ctrl Pts',(91.1172741555447,151.97998412115,-0.49095329825447));
#45406=CARTESIAN_POINT('Ctrl Pts',(91.1455817058544,151.955126272264,-0.220380291724822));
#45407=CARTESIAN_POINT('Ctrl Pts',(90.1570417261546,153.049030063125,-1.58582948493035));
#45408=CARTESIAN_POINT('Ctrl Pts',(90.4727747076255,153.049061838597,-1.58652898966426));
#45409=CARTESIAN_POINT('Ctrl Pts',(91.2096970785394,153.03816036526,-1.3465402059355));
#45410=CARTESIAN_POINT('Ctrl Pts',(91.6024649523144,153.006668088579,-0.658681520349715));
#45411=CARTESIAN_POINT('Ctrl Pts',(91.6453453726108,152.987679756298,-0.247606300575783));
#45412=CARTESIAN_POINT('Ctrl Pts',(90.1548926086681,153.433533292003,-2.59862493754949));
#45413=CARTESIAN_POINT('Ctrl Pts',(90.6827499577049,153.43357335901,-2.59977046476739));
#45414=CARTESIAN_POINT('Ctrl Pts',(91.9155529501774,153.41982745029,-2.2067717920094));
#45415=CARTESIAN_POINT('Ctrl Pts',(92.5977983266038,153.379828691622,-1.06209278847286));
#45416=CARTESIAN_POINT('Ctrl Pts',(92.6831335329458,153.355575921503,-0.366207485195309));
#45417=CARTESIAN_POINT('Ctrl Pts',(90.1539747744087,153.448848052523,-3.03718228944919));
#45418=CARTESIAN_POINT('Ctrl Pts',(90.7724246382071,153.448894727985,-3.03851889980513));
#45419=CARTESIAN_POINT('Ctrl Pts',(92.2173437376709,153.432881784304,-2.57996818874958));
#45420=CARTESIAN_POINT('Ctrl Pts',(93.0237030568813,153.38608229749,-1.23980623082431));
#45421=CARTESIAN_POINT('Ctrl Pts',(93.1271358499545,153.357537114026,-0.422379127143648));
#45422=CARTESIAN_POINT('Ctrl Pts',(90.1539533582759,153.449205396935,-3.04741529432686));
#45423=CARTESIAN_POINT('Ctrl Pts',(90.7745170474188,153.449252226594,-3.04875636328934));
#45424=CARTESIAN_POINT('Ctrl Pts',(92.2243855227125,153.433186385431,-2.58867610467351));
#45425=CARTESIAN_POINT('Ctrl Pts',(93.0336408339211,153.386228214961,-1.24395287781251));
#45426=CARTESIAN_POINT('Ctrl Pts',(93.1374959040181,153.357582875185,-0.423689798789109));
#45427=CARTESIAN_POINT('Ctrl Pts',(90.1539319421432,153.449562741347,-3.05764829920451));
#45428=CARTESIAN_POINT('Ctrl Pts',(90.7766094566305,153.449609725203,-3.05899382677356));
#45429=CARTESIAN_POINT('Ctrl Pts',(92.231427307754,153.433490986559,-2.59738402059745));
#45430=CARTESIAN_POINT('Ctrl Pts',(93.0435786109609,153.38637413243,-1.24809952480071));
#45431=CARTESIAN_POINT('Ctrl Pts',(93.1478559580816,153.357628636343,-0.42500047043457));
#45432=CARTESIAN_POINT('Ctrl Pts',(90.1539105260105,153.449920085759,-3.06788130408217));
#45433=CARTESIAN_POINT('Ctrl Pts',(90.7787018658422,153.449967223813,-3.06923129025777));
#45434=CARTESIAN_POINT('Ctrl Pts',(92.2384690927956,153.433795587685,-2.60609193652139));
#45435=CARTESIAN_POINT('Ctrl Pts',(93.0535163880008,153.386520049901,-1.25224617178892));
#45436=CARTESIAN_POINT('Ctrl Pts',(93.1582160121451,153.357674397502,-0.426311142080032));
#45437=CARTESIAN_POINT('Origin',(90.1602405269766,153.344414235699,-0.0465890595785945));
#45438=CARTESIAN_POINT('Ctrl Pts',(87.1804269060391,151.450066634904,-1.10698805302073));
#45439=CARTESIAN_POINT('Ctrl Pts',(87.1854467362549,151.742617061905,-1.10698805302063));
#45440=CARTESIAN_POINT('Ctrl Pts',(87.2417144245295,152.179249449314,-1.20625345956041));
#45441=CARTESIAN_POINT('Ctrl Pts',(87.5198000081232,153.062077162442,-1.74136912433806));
#45442=CARTESIAN_POINT('Ctrl Pts',(87.8754840121214,153.428428563618,-2.45244463324505));
#45443=CARTESIAN_POINT('Ctrl Pts',(88.1631575140453,153.448848288943,-3.03718905961573));
#45444=CARTESIAN_POINT('Ctrl Pts',(86.8893688986039,151.459962061901,-1.10698805302073));
#45445=CARTESIAN_POINT('Ctrl Pts',(86.8977144048757,151.794449245391,-1.10851496561749));
#45446=CARTESIAN_POINT('Ctrl Pts',(86.9918543472018,152.282622844323,-1.23971100631885));
#45447=CARTESIAN_POINT('Ctrl Pts',(87.3916620552612,153.145649476822,-1.84684934699627));
#45448=CARTESIAN_POINT('Ctrl Pts',(87.820302818502,153.430304620827,-2.50616788265665));
#45449=CARTESIAN_POINT('Ctrl Pts',(88.1631575140453,153.448848288943,-3.03718905961573));
#45450=CARTESIAN_POINT('Ctrl Pts',(86.385295969889,151.47709959717,-1.34683991874577));
#45451=CARTESIAN_POINT('Ctrl Pts',(86.3991363356617,151.847358319906,-1.34750403213633));
#45452=CARTESIAN_POINT('Ctrl Pts',(86.5567727542196,152.377348193898,-1.48401878525349));
#45453=CARTESIAN_POINT('Ctrl Pts',(87.164025828867,153.213969532644,-2.05180000320213));
#45454=CARTESIAN_POINT('Ctrl Pts',(87.7237357296681,153.433587720943,-2.60018356912697));
#45455=CARTESIAN_POINT('Ctrl Pts',(88.1631575140453,153.448848288943,-3.03718905961573));
#45456=CARTESIAN_POINT('Ctrl Pts',(86.1967388865463,151.483510184769,-1.85216005225369));
#45457=CARTESIAN_POINT('Ctrl Pts',(86.2089392890347,151.806951611247,-1.84865960326599));
#45458=CARTESIAN_POINT('Ctrl Pts',(86.3462588252452,152.280131848536,-1.92034997188967));
#45459=CARTESIAN_POINT('Ctrl Pts',(86.9545029901698,153.140666529327,-2.27510529836619));
#45460=CARTESIAN_POINT('Ctrl Pts',(87.6271686408342,153.436870821058,-2.69419925559729));
#45461=CARTESIAN_POINT('Ctrl Pts',(88.1631575140453,153.448848288943,-3.03718905961573));
#45462=CARTESIAN_POINT('Ctrl Pts',(86.1907691869047,151.483713143373,-2.07049799164068));
#45463=CARTESIAN_POINT('Ctrl Pts',(86.200844231318,151.776091702562,-2.0655763414307));
#45464=CARTESIAN_POINT('Ctrl Pts',(86.3137762298166,152.210797609576,-2.10967456742884));
#45465=CARTESIAN_POINT('Ctrl Pts',(86.8719075778766,153.084104291338,-2.37214356648078));
#45466=CARTESIAN_POINT('Ctrl Pts',(87.5857827456197,153.438277863965,-2.73449169265597));
#45467=CARTESIAN_POINT('Ctrl Pts',(88.1631575140453,153.448848288943,-3.03718905961573));
#45468=CARTESIAN_POINT('Ctrl Pts',(87.180426906484,151.450066660832,-1.10698805302073));
#45469=CARTESIAN_POINT('Ctrl Pts',(86.9863688335724,151.456664274256,-1.10698805311096));
#45470=CARTESIAN_POINT('Ctrl Pts',(86.7936425415471,151.463216607591,-1.16791936940376));
#45471=CARTESIAN_POINT('Ctrl Pts',(86.6319105880121,151.468715192001,-1.27484249349315));
#45472=CARTESIAN_POINT('Ctrl Pts',(86.5813905751229,151.4704327781,-1.30824193923709));
#45473=CARTESIAN_POINT('Ctrl Pts',(86.5338946587911,151.472047550643,-1.34612865303578));
#45474=CARTESIAN_POINT('Ctrl Pts',(86.4903261625887,151.473528798397,-1.38804651801441));
#45475=CARTESIAN_POINT('Ctrl Pts',(86.4641754008212,151.474417875609,-1.41320653491672));
#45476=CARTESIAN_POINT('Ctrl Pts',(86.4394385286427,151.475258883101,-1.43981980883888));
#45477=CARTESIAN_POINT('Ctrl Pts',(86.4163111347764,151.476045171239,-1.46778798695431));
#45478=CARTESIAN_POINT('Ctrl Pts',(86.2936555496615,151.480215231741,-1.61611655657963));
#45479=CARTESIAN_POINT('Ctrl Pts',(86.2162729876087,151.48284609131,-1.80255721995187));
#45480=CARTESIAN_POINT('Ctrl Pts',(86.1958439289773,151.483540638562,-1.9946378877793));
#45481=CARTESIAN_POINT('Ctrl Pts',(86.1931622483299,151.483631810356,-2.01985192328392));
#45482=CARTESIAN_POINT('Ctrl Pts',(86.19146188291,151.48368961927,-2.04516311211861));
#45483=CARTESIAN_POINT('Ctrl Pts',(86.1907691877976,151.483713169286,-2.07049799120448));
#45484=CARTESIAN_POINT('Ctrl Pts',(87.179843568537,151.415740322076,-1.10698805302074));
#45485=CARTESIAN_POINT('Ctrl Pts',(87.179843568537,151.427184807977,-1.10698805302074));
#45486=CARTESIAN_POINT('Ctrl Pts',(87.1800380518196,151.438629115902,-1.10698805302074));
#45487=CARTESIAN_POINT('Ctrl Pts',(87.1804269060391,151.450066634904,-1.10698805302073));
#45488=CARTESIAN_POINT('Ctrl Pts',(86.888396522067,151.415740322076,-1.10698805302074));
#45489=CARTESIAN_POINT('Ctrl Pts',(86.888472623212,151.430499691742,-1.10699098657042));
#45490=CARTESIAN_POINT('Ctrl Pts',(86.8887934183633,151.445216435265,-1.10698520192705));
#45491=CARTESIAN_POINT('Ctrl Pts',(86.8893688986039,151.459962061901,-1.10698805302073));
#45492=CARTESIAN_POINT('Ctrl Pts',(86.3836649043722,151.415740322076,-1.34722462885525));
#45493=CARTESIAN_POINT('Ctrl Pts',(86.383862907479,151.436200589445,-1.34709372353103));
#45494=CARTESIAN_POINT('Ctrl Pts',(86.3844073458656,151.456664159981,-1.346966538119));
#45495=CARTESIAN_POINT('Ctrl Pts',(86.3852950894527,151.477099627103,-1.34683916118655));
#45496=CARTESIAN_POINT('Ctrl Pts',(86.1953049181186,151.415740322076,-1.8531467868923));
#45497=CARTESIAN_POINT('Ctrl Pts',(86.1954008789678,151.438346164182,-1.85281277633344));
#45498=CARTESIAN_POINT('Ctrl Pts',(86.1958771511497,151.460923464391,-1.8524852497126));
#45499=CARTESIAN_POINT('Ctrl Pts',(86.1967388865463,151.483510184769,-1.85216005225369));
#45500=CARTESIAN_POINT('Ctrl Pts',(86.1895830224162,151.415740322076,-2.071657168027));
#45501=CARTESIAN_POINT('Ctrl Pts',(86.1895932731832,151.438402471057,-2.07126570702608));
#45502=CARTESIAN_POINT('Ctrl Pts',(86.1899887374944,151.461064441815,-2.07087924048154));
#45503=CARTESIAN_POINT('Ctrl Pts',(86.1907691869047,151.483713143373,-2.07049799164069));
#45504=CARTESIAN_POINT('Origin',(92.808,72.9013478988303,-27.760281783958));
#45505=CARTESIAN_POINT('',(90.8762246275537,71.9689633450621,-1.06028178422689));
#45506=CARTESIAN_POINT('',(91.7917581480725,72.8844968641786,-27.2777315326305));
#45507=CARTESIAN_POINT('',(91.7970517464128,72.8897904637154,-27.4293203897455));
#45508=CARTESIAN_POINT('',(89.448678085445,71.9689633448531,-1.06028178422699));
#45509=CARTESIAN_POINT('',(91.4852256782489,71.9689633448538,-1.06028178424818));
#45510=CARTESIAN_POINT('',(88.533144565554,72.88449686825,-27.2777315324858));
#45511=CARTESIAN_POINT('',(88.5182960798241,72.899345350474,-27.7029365470539));
#45512=CARTESIAN_POINT('',(91.404,72.8844968641775,-27.2777315325994));
#45513=CARTESIAN_POINT('Origin',(87.5169098706745,72.9013478900492,-27.7602820274843));
#45514=CARTESIAN_POINT('',(88.4492908328544,70.9695725271065,-1.06028177599538));
#45515=CARTESIAN_POINT('',(87.5337546746199,71.8851060448834,-27.2777315472115));
#45516=CARTESIAN_POINT('',(87.5189088225968,71.8999545498159,-27.7029366711138));
#45517=CARTESIAN_POINT('',(88.4492906817414,53.8331232830057,-1.06028178355732));
#45518=CARTESIAN_POINT('',(88.4492944413319,72.9013478733357,-1.06028178424818));
#45519=CARTESIAN_POINT('',(87.5337553926086,52.9175897432756,-27.2777315887098));
#45520=CARTESIAN_POINT('',(87.5284635311709,52.9122961617628,-27.4293205081996));
#45521=CARTESIAN_POINT('',(87.5337537391015,61.4013478902835,-27.2777315325994));
#45522=CARTESIAN_POINT('Origin',(87.5169027132292,51.9013549071758,-27.7602820225882));
#45523=CARTESIAN_POINT('',(89.448678081602,52.8337359396681,-1.06028177620694));
#45524=CARTESIAN_POINT('',(88.5331445563648,51.9181997991091,-27.2777315452959));
#45525=CARTESIAN_POINT('',(88.5278509320864,51.9129088162444,-27.4293205113846));
#45526=CARTESIAN_POINT('',(90.8762193123281,52.8337359305505,-1.06028182304866));
#45527=CARTESIAN_POINT('',(87.5169027299426,52.8337394776826,-1.06028178424818));
#45528=CARTESIAN_POINT('',(91.7917603779217,51.9181997836154,-27.2777315140261));
#45529=CARTESIAN_POINT('',(91.8066135159062,51.9033538910647,-27.7029366845727));
#45530=CARTESIAN_POINT('',(88.7584513564978,51.9181989163895,-27.2777315325994));
#45531=CARTESIAN_POINT('Origin',(94.808,55.2575999451435,-24.8804433349483));
#45532=CARTESIAN_POINT('',(92.9575856985103,57.086399945125,-24.8804353723346));
#45533=CARTESIAN_POINT('',(92.9575858974464,53.4287999451603,-24.8804354253664));
#45534=CARTESIAN_POINT('Ctrl Pts',(92.9575858974463,53.4287999451603,-24.8804354253664));
#45535=CARTESIAN_POINT('Ctrl Pts',(92.9550622557959,53.4288002148575,-24.8168588125268));
#45536=CARTESIAN_POINT('Ctrl Pts',(92.9525656691685,53.4320511823459,-24.7539637808952));
#45537=CARTESIAN_POINT('Ctrl Pts',(92.950109831419,53.438310659801,-24.6920953116667));
#45538=CARTESIAN_POINT('Ctrl Pts',(92.9475876987814,53.4447391106982,-24.6285567144962));
#45539=CARTESIAN_POINT('Ctrl Pts',(92.9451085422657,53.4543406685735,-24.5661007893689));
#45540=CARTESIAN_POINT('Ctrl Pts',(92.9426850646679,53.4668659522464,-24.5050475503202));
#45541=CARTESIAN_POINT('Ctrl Pts',(92.9402224066855,53.4795937322958,-24.4430072629929));
#45542=CARTESIAN_POINT('Ctrl Pts',(92.9378172358053,53.495340537859,-24.3824152142632));
#45543=CARTESIAN_POINT('Ctrl Pts',(92.9354807862203,53.5138580464816,-24.3235544205119));
#45544=CARTESIAN_POINT('Ctrl Pts',(92.9330865685202,53.5328333957417,-24.2632383087758));
#45545=CARTESIAN_POINT('Ctrl Pts',(92.9307645079518,53.5547181328693,-24.2047400090186));
#45546=CARTESIAN_POINT('Ctrl Pts',(92.9285245919807,53.5792591377819,-24.1483111295617));
#45547=CARTESIAN_POINT('Ctrl Pts',(92.9276874604442,53.5884309323563,-24.1272217694363));
#45548=CARTESIAN_POINT('Ctrl Pts',(92.9268617823008,53.5979738854082,-24.106420947877));
#45549=CARTESIAN_POINT('Ctrl Pts',(92.9260480083103,53.6078752778799,-24.0859200206053));
#45550=CARTESIAN_POINT('Ctrl Pts',(92.9238756377519,53.6343070559196,-24.0311927728164));
#45551=CARTESIAN_POINT('Ctrl Pts',(92.9217881572261,53.6632893966493,-23.9786041094554));
#45552=CARTESIAN_POINT('Ctrl Pts',(92.9197879266676,53.6943824603236,-23.9282134829646));
#45553=CARTESIAN_POINT('Ctrl Pts',(92.9177249334624,53.7264511530146,-23.8762417142009));
#45554=CARTESIAN_POINT('Ctrl Pts',(92.9157547493857,53.7607651155315,-23.826608030969));
#45555=CARTESIAN_POINT('Ctrl Pts',(92.9138789590871,53.7968917520948,-23.7793523544121));
#45556=CARTESIAN_POINT('Ctrl Pts',(92.911965535091,53.833743191913,-23.7311485943512));
#45557=CARTESIAN_POINT('Ctrl Pts',(92.9101503261015,53.872480883146,-23.685419106916));
#45558=CARTESIAN_POINT('Ctrl Pts',(92.9084340380133,53.9126957778219,-23.6421816752919));
#45559=CARTESIAN_POINT('Ctrl Pts',(92.9066821170907,53.9537455968293,-23.5980465667255));
#45560=CARTESIAN_POINT('Ctrl Pts',(92.9050332625913,53.9963347124974,-23.5565079496566));
#45561=CARTESIAN_POINT('Ctrl Pts',(92.9034872874371,54.0400779942196,-23.5175611111383));
#45562=CARTESIAN_POINT('Ctrl Pts',(92.9027737648881,54.0602670753906,-23.4995857591931));
#45563=CARTESIAN_POINT('Ctrl Pts',(92.9020821446913,54.0807026889186,-23.4821621802644));
#45564=CARTESIAN_POINT('Ctrl Pts',(92.9014123473939,54.1013503355958,-23.4652883727457));
#45565=CARTESIAN_POINT('Ctrl Pts',(92.9010266474092,54.1132401969599,-23.4555716609471));
#45566=CARTESIAN_POINT('Ctrl Pts',(92.9006482116131,54.1251996643833,-23.446037951559));
#45567=CARTESIAN_POINT('Ctrl Pts',(92.9002772689108,54.1372138379513,-23.4366930112571));
#45568=CARTESIAN_POINT('Ctrl Pts',(92.8988677674773,54.1828650794059,-23.4011842745398));
#45569=CARTESIAN_POINT('Ctrl Pts',(92.8975655749653,54.2293328092449,-23.3683789080723));
#45570=CARTESIAN_POINT('Ctrl Pts',(92.8963686574337,54.2762463904875,-23.3382256719746));
#45571=CARTESIAN_POINT('Ctrl Pts',(92.895159302556,54.3236474576464,-23.3077591091697));
#45572=CARTESIAN_POINT('Ctrl Pts',(92.8940574176834,54.3715037303014,-23.2799999746957));
#45573=CARTESIAN_POINT('Ctrl Pts',(92.8930595966597,54.4194756742636,-23.2548624592729));
#45574=CARTESIAN_POINT('Ctrl Pts',(92.8920415870684,54.4684182179719,-23.229216345197));
#45575=CARTESIAN_POINT('Ctrl Pts',(92.8911318915968,54.517481154705,-23.2062989247347));
#45576=CARTESIAN_POINT('Ctrl Pts',(92.8903255926649,54.5663480637308,-23.1859863121974));
#45577=CARTESIAN_POINT('Ctrl Pts',(92.8896139195694,54.6094800375371,-23.1680575524422));
#45578=CARTESIAN_POINT('Ctrl Pts',(92.8889827755987,54.6524600061334,-23.1521575153421));
#45579=CARTESIAN_POINT('Ctrl Pts',(92.8884280045822,54.695097840115,-23.1381814969466));
#45580=CARTESIAN_POINT('Ctrl Pts',(92.8879063128207,54.7351933138463,-23.1250388246739));
#45581=CARTESIAN_POINT('Ctrl Pts',(92.8874529805809,54.7749077428881,-23.1136182943878));
#45582=CARTESIAN_POINT('Ctrl Pts',(92.8870617337158,54.8142888852623,-23.1037691522932));
#45583=CARTESIAN_POINT('Ctrl Pts',(92.8869459454653,54.8259436075906,-23.100854330392));
#45584=CARTESIAN_POINT('Ctrl Pts',(92.8868356058136,54.8375693560318,-23.0980774118215));
#45585=CARTESIAN_POINT('Ctrl Pts',(92.8867305798853,54.8491678789789,-23.0954351880178));
#45586=CARTESIAN_POINT('Ctrl Pts',(92.8863835374908,54.8874934547602,-23.0867043565937));
#45587=CARTESIAN_POINT('Ctrl Pts',(92.8860943585764,54.9255199845252,-23.079440300278));
#45588=CARTESIAN_POINT('Ctrl Pts',(92.8858565483213,54.9633087652702,-23.0734862262433));
#45589=CARTESIAN_POINT('Ctrl Pts',(92.8856130158768,55.0020068195241,-23.0673888853002));
#45590=CARTESIAN_POINT('Ctrl Pts',(92.8854233580744,55.0404560296351,-23.0626654314529));
#45591=CARTESIAN_POINT('Ctrl Pts',(92.8852826639972,55.0787425619727,-23.0591994820142));
#45592=CARTESIAN_POINT('Ctrl Pts',(92.8851379733639,55.1181166615835,-23.0556350788124));
#45593=CARTESIAN_POINT('Ctrl Pts',(92.8850450681995,55.1573192150464,-23.0534006483244));
#45594=CARTESIAN_POINT('Ctrl Pts',(92.8850007291586,55.1964575804826,-23.0524230759599));
#45595=CARTESIAN_POINT('Ctrl Pts',(92.8849776281238,55.2168490170734,-23.0519137520609));
#45596=CARTESIAN_POINT('Ctrl Pts',(92.8849677448135,55.2372232038742,-23.0517464704099));
#45597=CARTESIAN_POINT('Ctrl Pts',(92.8849708427025,55.2575960295073,-23.0519164039623));
#45598=CARTESIAN_POINT('Ctrl Pts',(92.8849767003924,55.2961182930888,-23.0522377253742));
#45599=CARTESIAN_POINT('Ctrl Pts',(92.8850346023651,55.3345794873096,-23.0537609591285));
#45600=CARTESIAN_POINT('Ctrl Pts',(92.8851428636374,55.3731118768322,-23.0564818004104));
#45601=CARTESIAN_POINT('Ctrl Pts',(92.8852505984307,55.4114568818086,-23.0591894101327));
#45602=CARTESIAN_POINT('Ctrl Pts',(92.8854082084896,55.4498729543837,-23.0630831204624));
#45603=CARTESIAN_POINT('Ctrl Pts',(92.885616044593,55.4884844954544,-23.0682093347798));
#45604=CARTESIAN_POINT('Ctrl Pts',(92.8858212668438,55.5266104381332,-23.073271079217));
#45605=CARTESIAN_POINT('Ctrl Pts',(92.8860754634827,55.5649275202227,-23.0795346133134));
#45606=CARTESIAN_POINT('Ctrl Pts',(92.8863808734388,55.6035414518179,-23.0870925185795));
#45607=CARTESIAN_POINT('Ctrl Pts',(92.886676058063,55.6408625628607,-23.0943973800644));
#45608=CARTESIAN_POINT('Ctrl Pts',(92.88701909134,55.6784614473311,-23.1029115713058));
#45609=CARTESIAN_POINT('Ctrl Pts',(92.8874136932423,55.7164130048133,-23.1127615108885));
#45610=CARTESIAN_POINT('Ctrl Pts',(92.8877646187594,55.750163906304,-23.1215212130615));
#45611=CARTESIAN_POINT('Ctrl Pts',(92.888156349847,55.7841937698411,-23.1313378597274));
#45612=CARTESIAN_POINT('Ctrl Pts',(92.8885926445693,55.818535956364,-23.1423291748534));
#45613=CARTESIAN_POINT('Ctrl Pts',(92.8892002462651,55.8663622758244,-23.1576361253341));
#45614=CARTESIAN_POINT('Ctrl Pts',(92.8898979785502,55.9147556386124,-23.1752136824895));
#45615=CARTESIAN_POINT('Ctrl Pts',(92.8906949264814,55.9633970816122,-23.1952907207925));
#45616=CARTESIAN_POINT('Ctrl Pts',(92.8914644872734,56.0103669599794,-23.2146778110783));
#45617=CARTESIAN_POINT('Ctrl Pts',(92.8923265646527,56.0575680807915,-23.2363956170813));
#45618=CARTESIAN_POINT('Ctrl Pts',(92.8932890306681,56.104663357187,-23.2606424546684));
#45619=CARTESIAN_POINT('Ctrl Pts',(92.8942413401727,56.1512616563728,-23.2846334252851));
#45620=CARTESIAN_POINT('Ctrl Pts',(92.8952919342184,56.1977564243428,-23.3111004202647));
#45621=CARTESIAN_POINT('Ctrl Pts',(92.8964480832111,56.2437710482791,-23.3402265986499));
#45622=CARTESIAN_POINT('Ctrl Pts',(92.8975897642484,56.2892098489169,-23.3689882943842));
#45623=CARTESIAN_POINT('Ctrl Pts',(92.898834377747,56.3341804940786,-23.4003431067929));
#45624=CARTESIAN_POINT('Ctrl Pts',(92.9001885306224,56.378270244275,-23.4344574799932));
#45625=CARTESIAN_POINT('Ctrl Pts',(92.9003829100202,56.3845990268298,-23.4393543653014));
#45626=CARTESIAN_POINT('Ctrl Pts',(92.9005795457267,56.3909095729677,-23.4443080924596));
#45627=CARTESIAN_POINT('Ctrl Pts',(92.9007784565546,56.3972005750435,-23.4493191354073));
#45628=CARTESIAN_POINT('Ctrl Pts',(92.9008623308718,56.3998532888706,-23.4514321315175));
#45629=CARTESIAN_POINT('Ctrl Pts',(92.9009466097136,56.4025025273869,-23.453555318576));
#45630=CARTESIAN_POINT('Ctrl Pts',(92.9010312930395,56.4051482213627,-23.4556886955641));
#45631=CARTESIAN_POINT('Ctrl Pts',(92.9025370783954,56.4521922787828,-23.4936230562428));
#45632=CARTESIAN_POINT('Ctrl Pts',(92.904162435638,56.4978561830221,-23.5345697867663));
#45633=CARTESIAN_POINT('Ctrl Pts',(92.905904952617,56.5418532202338,-23.5784681043265));
#45634=CARTESIAN_POINT('Ctrl Pts',(92.9075952145191,56.5845308622289,-23.6210499871021));
#45635=CARTESIAN_POINT('Ctrl Pts',(92.90939572399,56.6256401812321,-23.666409319751));
#45636=CARTESIAN_POINT('Ctrl Pts',(92.9113031384946,56.6648825895119,-23.714461882097));
#45637=CARTESIAN_POINT('Ctrl Pts',(92.9131563025068,56.7030088691432,-23.7611477382744));
#45638=CARTESIAN_POINT('Ctrl Pts',(92.9151103854465,56.7393729925788,-23.8103760177876));
#45639=CARTESIAN_POINT('Ctrl Pts',(92.9171610988098,56.7736647539089,-23.8620386703075));
#45640=CARTESIAN_POINT('Ctrl Pts',(92.9191563701947,56.8070294217091,-23.9123045992696));
#45641=CARTESIAN_POINT('Ctrl Pts',(92.9212431257145,56.8384323329585,-23.964875252771));
#45642=CARTESIAN_POINT('Ctrl Pts',(92.9234161203749,56.8675518503399,-24.0196184850911));
#45643=CARTESIAN_POINT('Ctrl Pts',(92.9255331439296,56.8959213191295,-24.0729516636739));
#45644=CARTESIAN_POINT('Ctrl Pts',(92.9277320286921,56.922123572511,-24.1283471300439));
#45645=CARTESIAN_POINT('Ctrl Pts',(92.9300065660217,56.945825679376,-24.1856484626988));
#45646=CARTESIAN_POINT('Ctrl Pts',(92.9321965525499,56.9686467138109,-24.2408197473918));
#45647=CARTESIAN_POINT('Ctrl Pts',(92.9344566754761,56.9891500061824,-24.2977579330832));
#45648=CARTESIAN_POINT('Ctrl Pts',(92.9367800410858,57.0070048014235,-24.3562893406854));
#45649=CARTESIAN_POINT('Ctrl Pts',(92.93905763168,57.0245078209792,-24.4136675608241));
#45650=CARTESIAN_POINT('Ctrl Pts',(92.9413960047015,57.0394657551316,-24.4725770236246));
#45651=CARTESIAN_POINT('Ctrl Pts',(92.943787256257,57.0515335100479,-24.5328186016315));
#45652=CARTESIAN_POINT('Ctrl Pts',(92.9461052082531,57.0632313494207,-24.5912135813091));
#45653=CARTESIAN_POINT('Ctrl Pts',(92.9484728505149,57.0722134883182,-24.6508603573896));
#45654=CARTESIAN_POINT('Ctrl Pts',(92.9508815702625,57.0781332832575,-24.7115419445988));
#45655=CARTESIAN_POINT('Ctrl Pts',(92.9530845065484,57.0835473340574,-24.7670393392116));
#45656=CARTESIAN_POINT('Ctrl Pts',(92.9553217922084,57.08639967946,-24.8234020524676));
#45657=CARTESIAN_POINT('Ctrl Pts',(92.9575856985103,57.086399945125,-24.8804353723346));
#45658=CARTESIAN_POINT('',(93.8818615348307,57.0863999449746,-24.8804433349561));
#45659=CARTESIAN_POINT('',(94.808,57.0863999451435,-24.8804433349483));
#45660=CARTESIAN_POINT('',(93.8818615348307,53.4287999453124,-24.8804433349558));
#45661=CARTESIAN_POINT('Origin',(93.8818615348307,55.2575999451435,-24.8804433349483));
#45662=CARTESIAN_POINT('',(94.808,53.4287999451435,-24.8804433349482));
#45663=CARTESIAN_POINT('Origin',(94.808,69.5450999451435,-24.8804433349482));
#45664=CARTESIAN_POINT('',(92.9575856985141,71.373899945125,-24.8804353723378));
#45665=CARTESIAN_POINT('',(92.9575858974463,67.7162999451603,-24.8804354253664));
#45666=CARTESIAN_POINT('Ctrl Pts',(92.9575858974463,67.7162999451603,-24.8804354253664));
#45667=CARTESIAN_POINT('Ctrl Pts',(92.955062181925,67.7163002148278,-24.8168569515413));
#45668=CARTESIAN_POINT('Ctrl Pts',(92.9525655148021,67.7195509220299,-24.7539598920348));
#45669=CARTESIAN_POINT('Ctrl Pts',(92.950109593216,67.7258100397647,-24.6920893107605));
#45670=CARTESIAN_POINT('Ctrl Pts',(92.9475873877161,67.7322380874944,-24.628548878013));
#45671=CARTESIAN_POINT('Ctrl Pts',(92.945108154364,67.7418391040136,-24.5660910171914));
#45672=CARTESIAN_POINT('Ctrl Pts',(92.9426845990785,67.7543638623329,-24.5050358210011));
#45673=CARTESIAN_POINT('Ctrl Pts',(92.9402218694626,67.7670910707563,-24.4429937290549));
#45674=CARTESIAN_POINT('Ctrl Pts',(92.9378166257301,67.7828373032344,-24.3823998449984));
#45675=CARTESIAN_POINT('Ctrl Pts',(92.9354801050154,67.8013543773848,-24.3235372593193));
#45676=CARTESIAN_POINT('Ctrl Pts',(92.9330858268844,67.8203291827043,-24.263219625184));
#45677=CARTESIAN_POINT('Ctrl Pts',(92.9307637069443,67.8422134911392,-24.2047198297112));
#45678=CARTESIAN_POINT('Ctrl Pts',(92.9285237354112,67.8667543129392,-24.1482895505119));
#45679=CARTESIAN_POINT('Ctrl Pts',(92.9276868549192,67.8759230611661,-24.1272065148023));
#45680=CARTESIAN_POINT('Ctrl Pts',(92.9268614209114,67.8854627609467,-24.1064118436075));
#45681=CARTESIAN_POINT('Ctrl Pts',(92.9260478838493,67.8953607115313,-24.0859168851318));
#45682=CARTESIAN_POINT('Ctrl Pts',(92.9238754479567,67.9217917914567,-24.0311879914169));
#45683=CARTESIAN_POINT('Ctrl Pts',(92.9217879052415,67.9507737305386,-23.9785977613562));
#45684=CARTESIAN_POINT('Ctrl Pts',(92.9197876163202,67.9818666458578,-23.928205664565));
#45685=CARTESIAN_POINT('Ctrl Pts',(92.917724577536,68.0139349583572,-23.8762327475577));
#45686=CARTESIAN_POINT('Ctrl Pts',(92.9157543506367,68.0482487783063,-23.8265979855212));
#45687=CARTESIAN_POINT('Ctrl Pts',(92.9138785209336,68.0843754713525,-23.7793413162694));
#45688=CARTESIAN_POINT('Ctrl Pts',(92.9119650616386,68.1212268744911,-23.7311366669439));
#45689=CARTESIAN_POINT('Ctrl Pts',(92.910149820406,68.1599647264679,-23.6854063672248));
#45690=CARTESIAN_POINT('Ctrl Pts',(92.9084335037671,68.2001799406825,-23.6421682163418));
#45691=CARTESIAN_POINT('Ctrl Pts',(92.9066815655892,68.2412298073122,-23.5980326730723));
#45692=CARTESIAN_POINT('Ctrl Pts',(92.9050326962843,68.283819115159,-23.5564936830188));
#45693=CARTESIAN_POINT('Ctrl Pts',(92.9034867093721,68.3275626998586,-23.5175465482886));
#45694=CARTESIAN_POINT('Ctrl Pts',(92.9027736110901,68.3477397627137,-23.4995818846498));
#45695=CARTESIAN_POINT('Ctrl Pts',(92.9020823894322,68.3681630848477,-23.4821683458767));
#45696=CARTESIAN_POINT('Ctrl Pts',(92.9014129651525,68.3887982253562,-23.4653039355713));
#45697=CARTESIAN_POINT('Ctrl Pts',(92.9009844419,68.4020075423684,-23.4545084024923));
#45698=CARTESIAN_POINT('Ctrl Pts',(92.9005649017924,68.4153022749832,-23.4439391764754));
#45699=CARTESIAN_POINT('Ctrl Pts',(92.9001546042264,68.4286636535153,-23.433602792348));
#45700=CARTESIAN_POINT('Ctrl Pts',(92.8987509282798,68.4743744917366,-23.3982408136786));
#45701=CARTESIAN_POINT('Ctrl Pts',(92.8974545814341,68.5208909911121,-23.3655827136271));
#45702=CARTESIAN_POINT('Ctrl Pts',(92.8962634900697,68.5678434151892,-23.3355762527183));
#45703=CARTESIAN_POINT('Ctrl Pts',(92.8950599780216,68.6152854584714,-23.3052568848653));
#45704=CARTESIAN_POINT('Ctrl Pts',(92.8939639238886,68.6631726059629,-23.2776446407689));
#45705=CARTESIAN_POINT('Ctrl Pts',(92.8929718815936,68.7111662157886,-23.2526527054431));
#45706=CARTESIAN_POINT('Ctrl Pts',(92.8919598349964,68.7601276055925,-23.2271568135548));
#45707=CARTESIAN_POINT('Ctrl Pts',(92.891056033928,68.8091997894427,-23.2043878873098));
#45708=CARTESIAN_POINT('Ctrl Pts',(92.8902555211738,68.8580673521536,-23.184221042529));
#45709=CARTESIAN_POINT('Ctrl Pts',(92.8895721920092,68.8997814043395,-23.1670063346748));
#45710=CARTESIAN_POINT('Ctrl Pts',(92.8889641000696,68.9413471488402,-23.1516870337733));
#45711=CARTESIAN_POINT('Ctrl Pts',(92.8884274728307,68.9825928451304,-23.1381681008437));
#45712=CARTESIAN_POINT('Ctrl Pts',(92.8879058011635,69.0226890414914,-23.1250259347977));
#45713=CARTESIAN_POINT('Ctrl Pts',(92.8874524923502,69.0624041672571,-23.1136059946779));
#45714=CARTESIAN_POINT('Ctrl Pts',(92.8870612726911,69.1017859594836,-23.1037575264348));
#45715=CARTESIAN_POINT('Ctrl Pts',(92.8869456165453,69.1134283864411,-23.1008460268387));
#45716=CARTESIAN_POINT('Ctrl Pts',(92.8868353976609,69.1250418975108,-23.0980721425813));
#45717=CARTESIAN_POINT('Ctrl Pts',(92.8867304815996,69.1366282348271,-23.0954326752013));
#45718=CARTESIAN_POINT('Ctrl Pts',(92.8863834305637,69.1749545913029,-23.086701601269));
#45719=CARTESIAN_POINT('Ctrl Pts',(92.8860942481805,69.2129818297617,-23.0794374162452));
#45720=CARTESIAN_POINT('Ctrl Pts',(92.88585643927,69.2507712356207,-23.0734833074714));
#45721=CARTESIAN_POINT('Ctrl Pts',(92.8856129081033,69.2894699457839,-23.0673859284712));
#45722=CARTESIAN_POINT('Ctrl Pts',(92.8854232566714,69.3279197238966,-23.062662536257));
#45723=CARTESIAN_POINT('Ctrl Pts',(92.88528257368,69.3662067246318,-23.0591967270571));
#45724=CARTESIAN_POINT('Ctrl Pts',(92.8851378938613,69.4055814654544,-23.0556324536388));
#45725=CARTESIAN_POINT('Ctrl Pts',(92.8850450049185,69.4447845533211,-23.0533982468523));
#45726=CARTESIAN_POINT('Ctrl Pts',(92.8850006870571,69.4839233365717,-23.0524209682911));
#45727=CARTESIAN_POINT('Ctrl Pts',(92.8849775843293,69.5043262312037,-23.0519115167994));
#45728=CARTESIAN_POINT('Ctrl Pts',(92.8849677152361,69.5247118253567,-23.0517445034625));
#45729=CARTESIAN_POINT('Ctrl Pts',(92.8849708428385,69.5450960328908,-23.0519150909083));
#45730=CARTESIAN_POINT('Ctrl Pts',(92.8849767534588,69.5836186118957,-23.052237471278));
#45731=CARTESIAN_POINT('Ctrl Pts',(92.8850347035215,69.6220800447509,-23.0537618137239));
#45732=CARTESIAN_POINT('Ctrl Pts',(92.8851430101352,69.6606125938141,-23.0564838064564));
#45733=CARTESIAN_POINT('Ctrl Pts',(92.8852507907472,69.6989580057977,-23.059192579566));
#45734=CARTESIAN_POINT('Ctrl Pts',(92.8854084445475,69.7373744079135,-23.0630875109643));
#45735=CARTESIAN_POINT('Ctrl Pts',(92.8856163243819,69.775986202614,-23.0682149980676));
#45736=CARTESIAN_POINT('Ctrl Pts',(92.8858215907439,69.8141125685094,-23.0732780222274));
#45737=CARTESIAN_POINT('Ctrl Pts',(92.8860758319272,69.8524300014865,-23.0795428973616));
#45738=CARTESIAN_POINT('Ctrl Pts',(92.8863812889102,69.8910442166435,-23.0871022012147));
#45739=CARTESIAN_POINT('Ctrl Pts',(92.8866765213824,69.9283659046002,-23.0944084737474));
#45740=CARTESIAN_POINT('Ctrl Pts',(92.8870196056017,69.9659653075852,-23.1029241493972));
#45741=CARTESIAN_POINT('Ctrl Pts',(92.8874142635261,70.0039173338622,-23.1127756475022));
#45742=CARTESIAN_POINT('Ctrl Pts',(92.8877652016941,70.0376650778011,-23.1215358078435));
#45743=CARTESIAN_POINT('Ctrl Pts',(92.8881569408275,70.0716916850024,-23.131352747948));
#45744=CARTESIAN_POINT('Ctrl Pts',(92.8885932391888,70.1060305146379,-23.1423441547497));
#45745=CARTESIAN_POINT('Ctrl Pts',(92.8892008601527,70.1538532767859,-23.1576515906387));
#45746=CARTESIAN_POINT('Ctrl Pts',(92.889898599978,70.2022428884303,-23.1752293377524));
#45747=CARTESIAN_POINT('Ctrl Pts',(92.8906955397171,70.2508804616242,-23.1953061696744));
#45748=CARTESIAN_POINT('Ctrl Pts',(92.8914652275286,70.29785483802,-23.2146964598884));
#45749=CARTESIAN_POINT('Ctrl Pts',(92.8923274497045,70.3450604285269,-23.2364179136667));
#45750=CARTESIAN_POINT('Ctrl Pts',(92.8932900783577,70.3921600666901,-23.2606688484939));
#45751=CARTESIAN_POINT('Ctrl Pts',(92.8942425614776,70.4387633026874,-23.2846641928953));
#45752=CARTESIAN_POINT('Ctrl Pts',(92.8952933492269,70.485262898885,-23.3111360677369));
#45753=CARTESIAN_POINT('Ctrl Pts',(92.8964497117074,70.5312821533115,-23.3402676243937));
#45754=CARTESIAN_POINT('Ctrl Pts',(92.8975916283497,70.5767265130057,-23.3690352555877));
#45755=CARTESIAN_POINT('Ctrl Pts',(92.8988365012169,70.6217025039599,-23.4003966021151));
#45756=CARTESIAN_POINT('Ctrl Pts',(92.9001909366904,70.6657972782197,-23.4345180946418));
#45757=CARTESIAN_POINT('Ctrl Pts',(92.900384529154,70.6720998420162,-23.43939515518));
#45758=CARTESIAN_POINT('Ctrl Pts',(92.9005803592335,70.6783843177198,-23.4443285866545));
#45759=CARTESIAN_POINT('Ctrl Pts',(92.9007784455003,70.6846494140471,-23.4493188569197));
#45760=CARTESIAN_POINT('Ctrl Pts',(92.9008626420919,70.6873123939988,-23.4514399718995));
#45761=CARTESIAN_POINT('Ctrl Pts',(92.9009472463027,70.6899718724245,-23.4535713557889));
#45762=CARTESIAN_POINT('Ctrl Pts',(92.9010322580911,70.6926277792855,-23.4557130075403));
#45763=CARTESIAN_POINT('Ctrl Pts',(92.9025379637218,70.7396684778573,-23.4936453597479));
#45764=CARTESIAN_POINT('Ctrl Pts',(92.9041632193886,70.7853295498115,-23.5345895313228));
#45765=CARTESIAN_POINT('Ctrl Pts',(92.9059056151286,70.8293243191894,-23.5784847945676));
#45766=CARTESIAN_POINT('Ctrl Pts',(92.9075957359865,70.8719991694878,-23.6210631240888));
#45767=CARTESIAN_POINT('Ctrl Pts',(92.9093960828607,70.9131062714785,-23.6664183605132));
#45768=CARTESIAN_POINT('Ctrl Pts',(92.9113033162655,70.9523470673602,-23.7144663604975));
#45769=CARTESIAN_POINT('Ctrl Pts',(92.9131562806367,70.9904712929951,-23.7611471872125));
#45770=CARTESIAN_POINT('Ctrl Pts',(92.9151101438948,71.0268339782756,-23.8103699323916));
#45771=CARTESIAN_POINT('Ctrl Pts',(92.9171606213154,71.0611249397708,-23.8620266409158));
#45772=CARTESIAN_POINT('Ctrl Pts',(92.919155639643,71.0944884364716,-23.9122861947246));
#45773=CARTESIAN_POINT('Ctrl Pts',(92.9212421245617,71.1258908271604,-23.9648500310987));
#45774=CARTESIAN_POINT('Ctrl Pts',(92.9234148354852,71.1550104899072,-24.0195861153706));
#45775=CARTESIAN_POINT('Ctrl Pts',(92.9255315596128,71.1833797920815,-24.0729117506312));
#45776=CARTESIAN_POINT('Ctrl Pts',(92.9277301307053,71.209582558064,-24.1282993148697));
#45777=CARTESIAN_POINT('Ctrl Pts',(92.9300043450815,71.233285865306,-24.1855925115216));
#45778=CARTESIAN_POINT('Ctrl Pts',(92.932193981414,71.2561076464378,-24.2407549739145));
#45779=CARTESIAN_POINT('Ctrl Pts',(92.9344537430269,71.2766124061478,-24.2976840572283));
#45780=CARTESIAN_POINT('Ctrl Pts',(92.9367767416111,71.2944693992747,-24.3562062185558));
#45781=CARTESIAN_POINT('Ctrl Pts',(92.9390539552356,71.3119744413856,-24.4135749418998));
#45782=CARTESIAN_POINT('Ctrl Pts',(92.9413919448834,71.326935138597,-24.4724747465848));
#45783=CARTESIAN_POINT('Ctrl Pts',(92.9437828125442,71.3390063996114,-24.5327066533599));
#45784=CARTESIAN_POINT('Ctrl Pts',(92.9461003526904,71.3507074370528,-24.5910912575454));
#45785=CARTESIAN_POINT('Ctrl Pts',(92.9484675809099,71.3596935652601,-24.6507276029162));
#45786=CARTESIAN_POINT('Ctrl Pts',(92.9508758907865,71.3656181467119,-24.7113988645114));
#45787=CARTESIAN_POINT('Ctrl Pts',(92.9530806539752,71.3710419915503,-24.7669422833544));
#45788=CARTESIAN_POINT('Ctrl Pts',(92.9553198389438,71.3738996791914,-24.8233528448803));
#45789=CARTESIAN_POINT('Ctrl Pts',(92.9575856985141,71.373899945125,-24.8804353723378));
#45790=CARTESIAN_POINT('',(93.8818615348307,71.3738999449746,-24.8804433349561));
#45791=CARTESIAN_POINT('',(94.808,71.3738999451435,-24.8804433349482));
#45792=CARTESIAN_POINT('',(93.8818615348307,67.7162999453124,-24.8804433349559));
#45793=CARTESIAN_POINT('Origin',(93.8818615348307,69.5450999451435,-24.8804433349482));
#45794=CARTESIAN_POINT('',(94.808,67.7162999451435,-24.8804433349483));
#45795=CARTESIAN_POINT('Origin',(92.8893136080286,55.2575999451435,-8.65242817863051));
#45796=CARTESIAN_POINT('',(91.9216452350245,58.4857005595318,7.16880986877834));
#45797=CARTESIAN_POINT('',(92.39964739319,58.1444786680161,-0.646456334491452));
#45798=CARTESIAN_POINT('',(91.8923978629596,58.9852246703228,7.64700017509567));
#45799=CARTESIAN_POINT('Origin',(91.9229791730348,58.9852246703228,7.14700017509567));
#45800=CARTESIAN_POINT('',(91.8923978629596,51.5299752199642,7.64700017509567));
#45801=CARTESIAN_POINT('',(91.8923978629596,52.5794739177135,7.64700017509567));
#45802=CARTESIAN_POINT('',(91.9216452350245,52.0294993307551,7.16880986877834));
#45803=CARTESIAN_POINT('Origin',(91.9229791730348,51.5299752199642,7.14700017509567));
#45804=CARTESIAN_POINT('',(93.3906789656099,53.0781692157921,-16.8496793158088));
#45805=CARTESIAN_POINT('Origin',(94.808,53.4287999451435,-24.8804433349482));
#45806=CARTESIAN_POINT('',(94.558,53.4287999451435,-24.8804433349482));
#45807=CARTESIAN_POINT('',(94.5579999925446,52.0534438150929,6.62036917316355));
#45808=CARTESIAN_POINT('',(94.558,53.1593348286068,-18.7086774823104));
#45809=CARTESIAN_POINT('',(94.808,53.4287999451435,-24.8804433349482));
#45810=CARTESIAN_POINT('',(93.8950711760379,52.0294993307551,7.16880986877834));
#45811=CARTESIAN_POINT('',(94.808,52.0294993307551,7.16880986877834));
#45812=CARTESIAN_POINT('',(94.3759904380122,52.0354414647158,7.0324584898256));
#45813=CARTESIAN_POINT('Ctrl Pts',(94.3759904837216,52.0354525368265,7.03245903265779));
#45814=CARTESIAN_POINT('Ctrl Pts',(94.3648559465768,52.0350752834907,7.04109955461356));
#45815=CARTESIAN_POINT('Ctrl Pts',(94.353334940865,52.0347151252251,7.04934852199005));
#45816=CARTESIAN_POINT('Ctrl Pts',(94.3414448921256,52.0343726171656,7.05719320540386));
#45817=CARTESIAN_POINT('Ctrl Pts',(94.3309010188741,52.0340688874127,7.06414972420589));
#45818=CARTESIAN_POINT('Ctrl Pts',(94.3200599262709,52.0337788775196,7.07079201613555));
#45819=CARTESIAN_POINT('Ctrl Pts',(94.3089402148387,52.0335025314946,7.07712139918547));
#45820=CARTESIAN_POINT('Ctrl Pts',(94.2961612944251,52.0331849509637,7.08439521044896));
#45821=CARTESIAN_POINT('Ctrl Pts',(94.2830154263721,52.0328854304794,7.09125541103707));
#45822=CARTESIAN_POINT('Ctrl Pts',(94.2696087764645,52.0326045604748,7.09768840664075));
#45823=CARTESIAN_POINT('Ctrl Pts',(94.2537048807338,52.0322713730419,7.10531967112685));
#45824=CARTESIAN_POINT('Ctrl Pts',(94.2374439469396,52.0319640903321,7.11235759329323));
#45825=CARTESIAN_POINT('Ctrl Pts',(94.2210342956256,52.0316859804994,7.11872735569791));
#45826=CARTESIAN_POINT('Ctrl Pts',(94.2069290267847,52.0314469252092,7.12420262201839));
#45827=CARTESIAN_POINT('Ctrl Pts',(94.1927184028406,52.0312294467913,7.12918369671347));
#45828=CARTESIAN_POINT('Ctrl Pts',(94.1785233213518,52.0310341170839,7.1336574825378));
#45829=CARTESIAN_POINT('Ctrl Pts',(94.1667668404531,52.0308723434458,7.13736270801542));
#45830=CARTESIAN_POINT('Ctrl Pts',(94.1550219327495,52.0307257329581,7.14072064031193));
#45831=CARTESIAN_POINT('Ctrl Pts',(94.1433167507756,52.030593941858,7.14373915265107));
#45832=CARTESIAN_POINT('Ctrl Pts',(94.1319949485594,52.030466467311,7.14665879967298));
#45833=CARTESIAN_POINT('Ctrl Pts',(94.1207178231401,52.0303522537951,7.14927470982928));
#45834=CARTESIAN_POINT('Ctrl Pts',(94.1094505533915,52.0302508241047,7.15159781160517));
#45835=CARTESIAN_POINT('Ctrl Pts',(94.0989615204216,52.0301564002211,7.15376045541005));
#45836=CARTESIAN_POINT('Ctrl Pts',(94.0884717619954,52.0300729844812,7.15567098051489));
#45837=CARTESIAN_POINT('Ctrl Pts',(94.077980253916,52.029999515516,7.15735370559653));
#45838=CARTESIAN_POINT('Ctrl Pts',(94.0661607719762,52.0299167471379,7.15924942340579));
#45839=CARTESIAN_POINT('Ctrl Pts',(94.0543405727046,52.0298466124488,7.16085579541597));
#45840=CARTESIAN_POINT('Ctrl Pts',(94.0425915059576,52.0297876374342,7.16220655384893));
#45841=CARTESIAN_POINT('Ctrl Pts',(94.0291899189999,52.0297203675136,7.1637472980619));
#45842=CARTESIAN_POINT('Ctrl Pts',(94.0158867212982,52.0296674355892,7.16495963556611));
#45843=CARTESIAN_POINT('Ctrl Pts',(94.0028265659527,52.0296269540106,7.16588681515679));
#45844=CARTESIAN_POINT('Ctrl Pts',(93.9923566121308,52.0295945010844,7.16663010857422));
#45845=CARTESIAN_POINT('Ctrl Pts',(93.9820469441212,52.0295697495133,7.16719700543947));
#45846=CARTESIAN_POINT('Ctrl Pts',(93.9719518832818,52.0295512758632,7.16762010625085));
#45847=CARTESIAN_POINT('Ctrl Pts',(93.9627882533831,52.029534506703,7.16800416924036));
#45848=CARTESIAN_POINT('Ctrl Pts',(93.9538024150896,52.0295229116351,7.16826972512235));
#45849=CARTESIAN_POINT('Ctrl Pts',(93.9449975498352,52.0295150927836,7.16844880918404));
#45850=CARTESIAN_POINT('Ctrl Pts',(93.9364063945796,52.0295074637098,7.16862354655178));
#45851=CARTESIAN_POINT('Ctrl Pts',(93.9279885549775,52.0295034331494,7.16871588104333));
#45852=CARTESIAN_POINT('Ctrl Pts',(93.9196948670261,52.0295013988477,7.16876248724386));
#45853=CARTESIAN_POINT('Ctrl Pts',(93.9114011790747,52.029499364546,7.16880909344439));
#45854=CARTESIAN_POINT('Ctrl Pts',(93.9032328349036,52.0294993307551,7.16880986877835));
#45855=CARTESIAN_POINT('Ctrl Pts',(93.8950711760379,52.0294993307551,7.16880986877835));
#45856=CARTESIAN_POINT('Ctrl Pts',(94.5579999865803,52.053441911597,6.62036909005513));
#45857=CARTESIAN_POINT('Ctrl Pts',(94.557999986084,52.0529801586786,6.63094335373036));
#45858=CARTESIAN_POINT('Ctrl Pts',(94.5579973672419,52.0525179069051,6.64152163861548));
#45859=CARTESIAN_POINT('Ctrl Pts',(94.5578610789845,52.0520532548965,6.65215315759914));
#45860=CARTESIAN_POINT('Ctrl Pts',(94.5577158675293,52.0515581807377,6.66348075377925));
#45861=CARTESIAN_POINT('Ctrl Pts',(94.5574189478632,52.0510604061101,6.67486831837583));
#45862=CARTESIAN_POINT('Ctrl Pts',(94.5568472968271,52.0505598260936,6.68632408064689));
#45863=CARTESIAN_POINT('Ctrl Pts',(94.5562223841986,52.0500126062791,6.69884719363263));
#45864=CARTESIAN_POINT('Ctrl Pts',(94.5552691832597,52.0494620842232,6.71145102363927));
#45865=CARTESIAN_POINT('Ctrl Pts',(94.5538679184997,52.0489100025076,6.72409646555149));
#45866=CARTESIAN_POINT('Ctrl Pts',(94.5522398042238,52.0482685447701,6.738789066899));
#45867=CARTESIAN_POINT('Ctrl Pts',(94.5500067138806,52.0476250384991,6.75353597265797));
#45868=CARTESIAN_POINT('Ctrl Pts',(94.5470353831771,52.0469837639232,6.76823172183508));
#45869=CARTESIAN_POINT('Ctrl Pts',(94.5442274030395,52.0463777437756,6.78211956398842));
#45870=CARTESIAN_POINT('Ctrl Pts',(94.5407618160462,52.0457738286277,6.79595885087011));
#45871=CARTESIAN_POINT('Ctrl Pts',(94.5365568809168,52.0451755764146,6.80966317147444));
#45872=CARTESIAN_POINT('Ctrl Pts',(94.5363259570313,52.0451427219897,6.81041577641702));
#45873=CARTESIAN_POINT('Ctrl Pts',(94.5360928134602,52.0451098842579,6.81116798296015));
#45874=CARTESIAN_POINT('Ctrl Pts',(94.5358574403544,52.0450770636691,6.81191977984471));
#45875=CARTESIAN_POINT('Ctrl Pts',(94.5330284766922,52.0446825910182,6.82095567228453));
#45876=CARTESIAN_POINT('Ctrl Pts',(94.5298821575844,52.044290725313,6.82992904513541));
#45877=CARTESIAN_POINT('Ctrl Pts',(94.5263850639094,52.0439018376461,6.83883105269796));
#45878=CARTESIAN_POINT('Ctrl Pts',(94.5248996987511,52.0437366604319,6.84261211580385));
#45879=CARTESIAN_POINT('Ctrl Pts',(94.5233513730752,52.0435720306665,6.846380093475));
#45880=CARTESIAN_POINT('Ctrl Pts',(94.5217420047853,52.0434080039204,6.85013365256714));
#45881=CARTESIAN_POINT('Ctrl Pts',(94.5168914853209,52.0429136391874,6.86144660781257));
#45882=CARTESIAN_POINT('Ctrl Pts',(94.5114631901265,52.0424244823825,6.87263694975866));
#45883=CARTESIAN_POINT('Ctrl Pts',(94.5054309076919,52.041940964238,6.88369960622368));
#45884=CARTESIAN_POINT('Ctrl Pts',(94.4990569663453,52.0414300603925,6.89538883400919));
#45885=CARTESIAN_POINT('Ctrl Pts',(94.4920091719515,52.0409254652868,6.90693516515278));
#45886=CARTESIAN_POINT('Ctrl Pts',(94.4843074734439,52.0404291211413,6.91829500368116));
#45887=CARTESIAN_POINT('Ctrl Pts',(94.4751356297712,52.0398380319282,6.93182327449412));
#45888=CARTESIAN_POINT('Ctrl Pts',(94.465037108463,52.0392586717377,6.94508614733358));
#45889=CARTESIAN_POINT('Ctrl Pts',(94.4541073241093,52.0386959707665,6.95796795522699));
#45890=CARTESIAN_POINT('Ctrl Pts',(94.4424196130497,52.0380942492546,6.97174305304327));
#45891=CARTESIAN_POINT('Ctrl Pts',(94.4297848517043,52.0375117054839,6.98507919494318));
#45892=CARTESIAN_POINT('Ctrl Pts',(94.4163490109901,52.0369548342612,6.99782539824217));
#45893=CARTESIAN_POINT('Ctrl Pts',(94.4047328340025,52.0364733820901,7.00884533786411));
#45894=CARTESIAN_POINT('Ctrl Pts',(94.3925199632195,52.036011194301,7.01942275487076));
#45895=CARTESIAN_POINT('Ctrl Pts',(94.3797872024397,52.0355714159923,7.02948518383861));
#45896=CARTESIAN_POINT('Ctrl Pts',(94.3785267205093,52.03552788006,7.03048131579376));
#45897=CARTESIAN_POINT('Ctrl Pts',(94.3772611146298,52.0354845622995,7.03147243343178));
#45898=CARTESIAN_POINT('Ctrl Pts',(94.3759904380123,52.0354414647158,7.03245848982561));
#45899=CARTESIAN_POINT('Origin',(94.808,58.5065787980135,7.6470001480252));
#45900=CARTESIAN_POINT('',(93.8950711760379,58.4857005595318,7.16880986877834));
#45901=CARTESIAN_POINT('',(94.808,58.4857005595318,7.16880986877834));
#45902=CARTESIAN_POINT('',(94.558,57.0863999451435,-24.8804433349483));
#45903=CARTESIAN_POINT('',(94.808,57.0863999451435,-24.8804433349483));
#45904=CARTESIAN_POINT('',(94.558,58.4617551234462,6.62036921471775));
#45905=CARTESIAN_POINT('',(94.558,58.0795465469591,-2.13364641174329));
#45906=CARTESIAN_POINT('',(94.3763331414431,58.4797139399672,7.03169373784254));
#45907=CARTESIAN_POINT('Ctrl Pts',(94.3763331414431,58.4797139399672,7.03169373784254));
#45908=CARTESIAN_POINT('Ctrl Pts',(94.3870654213101,58.4793561833189,7.02349976344733));
#45909=CARTESIAN_POINT('Ctrl Pts',(94.3973818685891,58.4789861569516,7.01502476728274));
#45910=CARTESIAN_POINT('Ctrl Pts',(94.4072157276972,58.4786051275269,7.00629773519676));
#45911=CARTESIAN_POINT('Ctrl Pts',(94.4162290157777,58.478255892508,6.99829891668478));
#45912=CARTESIAN_POINT('Ctrl Pts',(94.4248364098243,58.4778974259183,6.99008864038603));
#45913=CARTESIAN_POINT('Ctrl Pts',(94.4330226014927,58.4775298343226,6.98166940342394));
#45914=CARTESIAN_POINT('Ctrl Pts',(94.4424956061483,58.477104459858,6.97192672035845));
#45915=CARTESIAN_POINT('Ctrl Pts',(94.4514057108898,58.4766667701769,6.96190203941709));
#45916=CARTESIAN_POINT('Ctrl Pts',(94.4597951538778,58.476215600195,6.9515685729213));
#45917=CARTESIAN_POINT('Ctrl Pts',(94.4622148572477,58.4760854726613,6.94858816960503));
#45918=CARTESIAN_POINT('Ctrl Pts',(94.4645923543449,58.4759543428572,6.94558480506514));
#45919=CARTESIAN_POINT('Ctrl Pts',(94.4669275582873,58.4758221565978,6.9425572429578));
#45920=CARTESIAN_POINT('Ctrl Pts',(94.4718720399053,58.4755422698959,6.93614678564602));
#45921=CARTESIAN_POINT('Ctrl Pts',(94.4766269626506,58.4752576446729,6.9296277952083));
#45922=CARTESIAN_POINT('Ctrl Pts',(94.4811846009694,58.474968608473,6.92300777784872));
#45923=CARTESIAN_POINT('Ctrl Pts',(94.4915365566584,58.4743121083899,6.90797145386366));
#45924=CARTESIAN_POINT('Ctrl Pts',(94.5008736392026,58.4736324983022,6.89240582375047));
#45925=CARTESIAN_POINT('Ctrl Pts',(94.5090845740149,58.4729407140734,6.87656135996427));
#45926=CARTESIAN_POINT('Ctrl Pts',(94.5133473272222,58.4725815703818,6.86833561705352));
#45927=CARTESIAN_POINT('Ctrl Pts',(94.5173064764207,58.4722191944397,6.86003584343361));
#45928=CARTESIAN_POINT('Ctrl Pts',(94.52094958199,58.4718551022032,6.8516967602119));
#45929=CARTESIAN_POINT('Ctrl Pts',(94.522859060434,58.4716642687882,6.84732595641496));
#45930=CARTESIAN_POINT('Ctrl Pts',(94.5246847617763,58.47147301541,6.84294553452723));
#45931=CARTESIAN_POINT('Ctrl Pts',(94.5264243030675,58.4712815474605,6.8385601945183));
#45932=CARTESIAN_POINT('Ctrl Pts',(94.5284891422101,58.471054274605,6.83335478677655));
#45933=CARTESIAN_POINT('Ctrl Pts',(94.5304325783449,58.470826699215,6.82814244427242));
#45934=CARTESIAN_POINT('Ctrl Pts',(94.5322593387302,58.47059892001,6.82292541402509));
#45935=CARTESIAN_POINT('Ctrl Pts',(94.5356227552301,58.4701795347733,6.81331985997629));
#45936=CARTESIAN_POINT('Ctrl Pts',(94.5385761046776,58.469759338113,6.80369569099772));
#45937=CARTESIAN_POINT('Ctrl Pts',(94.5411548205958,58.4693377035564,6.79403867243255));
#45938=CARTESIAN_POINT('Ctrl Pts',(94.5439760084798,58.4688764234696,6.78347362198282));
#45939=CARTESIAN_POINT('Ctrl Pts',(94.5463531523708,58.4684130178365,6.7728599721216));
#45940=CARTESIAN_POINT('Ctrl Pts',(94.5483472364706,58.467947369676,6.76219492274781));
#45941=CARTESIAN_POINT('Ctrl Pts',(94.5503801831715,58.4674726465227,6.75132202278324));
#45942=CARTESIAN_POINT('Ctrl Pts',(94.5520212917887,58.466995773848,6.74039984151354));
#45943=CARTESIAN_POINT('Ctrl Pts',(94.5533179544449,58.4665184023362,6.72946623632838));
#45944=CARTESIAN_POINT('Ctrl Pts',(94.5536608087826,58.4663921791488,6.72657525003667));
#45945=CARTESIAN_POINT('Ctrl Pts',(94.5539796233798,58.4662659202006,6.72368344440945));
#45946=CARTESIAN_POINT('Ctrl Pts',(94.5542762186797,58.4661396642205,6.72079170589746));
#45947=CARTESIAN_POINT('Ctrl Pts',(94.5555340314982,58.4656042329771,6.70852830937809));
#45948=CARTESIAN_POINT('Ctrl Pts',(94.5563932535982,58.4650693265326,6.69627687831352));
#45949=CARTESIAN_POINT('Ctrl Pts',(94.5569578293938,58.4645377145807,6.68410091417936));
#45950=CARTESIAN_POINT('Ctrl Pts',(94.5574559484402,58.4640686791729,6.673358194263));
#45951=CARTESIAN_POINT('Ctrl Pts',(94.5577244308717,58.4636022941035,6.66267624308243));
#45952=CARTESIAN_POINT('Ctrl Pts',(94.5578606119034,58.4631388826046,6.65206243085523));
#45953=CARTESIAN_POINT('Ctrl Pts',(94.5579779289363,58.4627396635548,6.64291885966174));
#45954=CARTESIAN_POINT('Ctrl Pts',(94.5579971671762,58.4623426631481,6.63382608527438));
#45955=CARTESIAN_POINT('Ctrl Pts',(94.5579996064839,58.461946299281,6.62474786110103));
#45956=CARTESIAN_POINT('Ctrl Pts',(94.5579999987125,58.4618825659312,6.62328812754503));
#45957=CARTESIAN_POINT('Ctrl Pts',(94.558,58.4618188446213,6.62182866957271));
#45958=CARTESIAN_POINT('Ctrl Pts',(94.558,58.4617551234462,6.62036921471775));
#45959=CARTESIAN_POINT('Ctrl Pts',(93.8950711760379,58.4857057541502,7.1688096186587));
#45960=CARTESIAN_POINT('Ctrl Pts',(93.9032221369003,58.4857058529066,7.16880961368225));
#45961=CARTESIAN_POINT('Ctrl Pts',(93.9113774698935,58.4857060578011,7.16880874007825));
#45962=CARTESIAN_POINT('Ctrl Pts',(93.9196371174889,58.4857041859569,7.16875961337692));
#45963=CARTESIAN_POINT('Ctrl Pts',(93.9285313169386,58.4857021703072,7.16870671249042));
#45964=CARTESIAN_POINT('Ctrl Pts',(93.9375464308693,58.4856977446406,7.16859784059783));
#45965=CARTESIAN_POINT('Ctrl Pts',(93.946746388411,58.4856887627171,7.16838605317785));
#45966=CARTESIAN_POINT('Ctrl Pts',(93.9565794683263,58.4856791626759,7.16815969097822));
#45967=CARTESIAN_POINT('Ctrl Pts',(93.9666233076882,58.4856643570723,7.1678157960347));
#45968=CARTESIAN_POINT('Ctrl Pts',(93.9768924531102,58.4856423917479,7.16731038824018));
#45969=CARTESIAN_POINT('Ctrl Pts',(93.988224530026,58.4856181528521,7.16675266705054));
#45970=CARTESIAN_POINT('Ctrl Pts',(93.9998303267183,58.4855851994627,7.16599830659883));
#45971=CARTESIAN_POINT('Ctrl Pts',(94.0116622513705,58.4855416771799,7.16500347275873));
#45972=CARTESIAN_POINT('Ctrl Pts',(94.0259520011701,58.4854891140889,7.16380198381378));
#45973=CARTESIAN_POINT('Ctrl Pts',(94.040569987569,58.4854211458135,7.1622497537106));
#45974=CARTESIAN_POINT('Ctrl Pts',(94.0553543221327,58.4853354829366,7.16029101956198));
#45975=CARTESIAN_POINT('Ctrl Pts',(94.0698123902183,58.4852517105016,7.15837551152472));
#45976=CARTESIAN_POINT('Ctrl Pts',(94.084424851613,58.4851510539483,7.15607204838588));
#45977=CARTESIAN_POINT('Ctrl Pts',(94.0990269053129,58.4850317710601,7.15333940185974));
#45978=CARTESIAN_POINT('Ctrl Pts',(94.1112774514517,58.4849316974297,7.15104681938899));
#45979=CARTESIAN_POINT('Ctrl Pts',(94.1235191066455,58.4848185281928,7.14845256166323));
#45980=CARTESIAN_POINT('Ctrl Pts',(94.1356824096835,58.4846911998359,7.14553237986092));
#45981=CARTESIAN_POINT('Ctrl Pts',(94.147015739656,58.484572559835,7.14281145908457));
#45982=CARTESIAN_POINT('Ctrl Pts',(94.1582801045814,58.4844417560804,7.13980776552133));
#45983=CARTESIAN_POINT('Ctrl Pts',(94.1694618551812,58.4842976073861,7.13649802590795));
#45984=CARTESIAN_POINT('Ctrl Pts',(94.182115602838,58.4841344825529,7.13275258287523));
#45985=CARTESIAN_POINT('Ctrl Pts',(94.1946683816892,58.4839541675688,7.12861322609858));
#45986=CARTESIAN_POINT('Ctrl Pts',(94.2071620619711,58.4837550276826,7.12404534290345));
#45987=CARTESIAN_POINT('Ctrl Pts',(94.2190526401611,58.483565500791,7.11969796318276));
#45988=CARTESIAN_POINT('Ctrl Pts',(94.230890173798,58.4833589394452,7.1149626835315));
#45989=CARTESIAN_POINT('Ctrl Pts',(94.2426606421051,58.483135364448,7.10983938861484));
#45990=CARTESIAN_POINT('Ctrl Pts',(94.2556604571024,58.4828884385377,7.10418099981025));
#45991=CARTESIAN_POINT('Ctrl Pts',(94.2685778680009,58.4826207807026,7.09804963848401));
#45992=CARTESIAN_POINT('Ctrl Pts',(94.2813384943568,58.4823338424867,7.09147627131319));
#45993=CARTESIAN_POINT('Ctrl Pts',(94.2987094313963,58.4819432358234,7.08252799996065));
#45994=CARTESIAN_POINT('Ctrl Pts',(94.3157886731519,58.4815169500129,7.07276123616712));
#45995=CARTESIAN_POINT('Ctrl Pts',(94.3322972840836,58.4810607497242,7.06230579451445));
#45996=CARTESIAN_POINT('Ctrl Pts',(94.3475411791149,58.480639498697,7.05265133868426));
#45997=CARTESIAN_POINT('Ctrl Pts',(94.3622924640683,58.4801928898009,7.04241298962447));
#45998=CARTESIAN_POINT('Ctrl Pts',(94.3763314594343,58.4797252041154,7.03169443524073));
#45999=CARTESIAN_POINT('Origin',(92.8893136080286,69.5450999451435,-8.65242817863046));
#46000=CARTESIAN_POINT('',(91.8923978629596,65.8174752199642,7.64700017509567));
#46001=CARTESIAN_POINT('',(91.8923978629596,73.2727246703228,7.64700017509567));
#46002=CARTESIAN_POINT('',(91.8923978629596,59.7232239177135,7.64700017509567));
#46003=CARTESIAN_POINT('',(91.9216452350245,66.3169993307552,7.16880986877834));
#46004=CARTESIAN_POINT('Origin',(91.9229791730348,65.8174752199642,7.14700017509567));
#46005=CARTESIAN_POINT('',(93.3906789656099,67.3656692157921,-16.8496793158087));
#46006=CARTESIAN_POINT('',(91.9216452350245,72.7732005595319,7.16880986877834));
#46007=CARTESIAN_POINT('',(92.39964739319,72.4319786680161,-0.646456334491427));
#46008=CARTESIAN_POINT('Origin',(91.9229791730348,73.2727246703228,7.14700017509567));
#46009=CARTESIAN_POINT('Origin',(94.808,72.7940787980135,7.6470001480252));
#46010=CARTESIAN_POINT('',(93.8950711760379,72.7732005595319,7.16880986877834));
#46011=CARTESIAN_POINT('',(94.808,72.7732005595319,7.16880986877834));
#46012=CARTESIAN_POINT('',(94.558,71.3738999451435,-24.8804433349483));
#46013=CARTESIAN_POINT('',(94.808,71.3738999451435,-24.8804433349483));
#46014=CARTESIAN_POINT('',(94.558,72.7492551234462,6.62036921471775));
#46015=CARTESIAN_POINT('',(94.558,72.3534544842055,-2.44495583037008));
#46016=CARTESIAN_POINT('',(94.3763331414431,72.7672139399672,7.03169373784254));
#46017=CARTESIAN_POINT('Ctrl Pts',(94.3763331414431,72.7672139399672,7.03169373784254));
#46018=CARTESIAN_POINT('Ctrl Pts',(94.38706542131,72.766856183319,7.02349976344733));
#46019=CARTESIAN_POINT('Ctrl Pts',(94.3973818685891,72.7664861569509,7.01502476728277));
#46020=CARTESIAN_POINT('Ctrl Pts',(94.4072157276972,72.7661051275165,7.00629773519722));
#46021=CARTESIAN_POINT('Ctrl Pts',(94.4162290157777,72.7657558924886,6.99829891668564));
#46022=CARTESIAN_POINT('Ctrl Pts',(94.4248364098242,72.7653974258866,6.99008864038744));
#46023=CARTESIAN_POINT('Ctrl Pts',(94.4330226014926,72.7650298342941,6.98166940342522));
#46024=CARTESIAN_POINT('Ctrl Pts',(94.4424956061483,72.7646044598332,6.97192672035954));
#46025=CARTESIAN_POINT('Ctrl Pts',(94.4514057108794,72.7641667701746,6.96190203947414));
#46026=CARTESIAN_POINT('Ctrl Pts',(94.4597951549269,72.7637156002518,6.95156857424676));
#46027=CARTESIAN_POINT('Ctrl Pts',(94.46221485867,72.7635854727314,6.94858817121301));
#46028=CARTESIAN_POINT('Ctrl Pts',(94.4645923584555,72.7634543427694,6.94558480305248));
#46029=CARTESIAN_POINT('Ctrl Pts',(94.4669275673531,72.7633221561967,6.94255723376982));
#46030=CARTESIAN_POINT('Ctrl Pts',(94.4718720592594,72.7630422688431,6.93614676152912));
#46031=CARTESIAN_POINT('Ctrl Pts',(94.4766270033825,72.7627576422458,6.92962773961593));
#46032=CARTESIAN_POINT('Ctrl Pts',(94.4811846639534,72.7624686044787,6.92300768636372));
#46033=CARTESIAN_POINT('Ctrl Pts',(94.4915361454527,72.7618121341137,6.90797204303342));
#46034=CARTESIAN_POINT('Ctrl Pts',(94.50087285003,72.7611325551726,6.89240712629624));
#46035=CARTESIAN_POINT('Ctrl Pts',(94.5090834653725,72.7604408074777,6.87656349927271));
#46036=CARTESIAN_POINT('Ctrl Pts',(94.5133466851763,72.7600816294686,6.86833697036194));
#46037=CARTESIAN_POINT('Ctrl Pts',(94.5173062281227,72.7597192196824,6.86003642158561));
#46038=CARTESIAN_POINT('Ctrl Pts',(94.5209496522021,72.7593550951862,6.85169659949591));
#46039=CARTESIAN_POINT('Ctrl Pts',(94.5228591122157,72.759164263389,6.847325832752));
#46040=CARTESIAN_POINT('Ctrl Pts',(94.5246847973371,72.7589730115319,6.84294544571786));
#46041=CARTESIAN_POINT('Ctrl Pts',(94.5264243274463,72.758781544719,6.83856013168208));
#46042=CARTESIAN_POINT('Ctrl Pts',(94.5284891511033,72.7585542734562,6.83335476034863));
#46043=CARTESIAN_POINT('Ctrl Pts',(94.5304325792422,72.7583266991163,6.82814244170932));
#46044=CARTESIAN_POINT('Ctrl Pts',(94.5322593387323,72.7580989200507,6.82292541401707));
#46045=CARTESIAN_POINT('Ctrl Pts',(94.5356227552327,72.7576795348653,6.81331985996434));
#46046=CARTESIAN_POINT('Ctrl Pts',(94.5385761046805,72.7572593382908,6.80369569098029));
#46047=CARTESIAN_POINT('Ctrl Pts',(94.5411548205988,72.7568377037319,6.79403867241349));
#46048=CARTESIAN_POINT('Ctrl Pts',(94.5439760084826,72.7563764236427,6.78347362196334));
#46049=CARTESIAN_POINT('Ctrl Pts',(94.5463531523733,72.7559130179213,6.77285997210543));
#46050=CARTESIAN_POINT('Ctrl Pts',(94.548347236473,72.755447369717,6.76219492273301));
#46051=CARTESIAN_POINT('Ctrl Pts',(94.5503801837808,72.7549726463773,6.75132201952278));
#46052=CARTESIAN_POINT('Ctrl Pts',(94.5520212960674,72.7544957718941,6.74039979674042));
#46053=CARTESIAN_POINT('Ctrl Pts',(94.5533179583557,72.7540184001478,6.72946618618654));
#46054=CARTESIAN_POINT('Ctrl Pts',(94.5536608121067,72.7538921770785,6.7265752026021));
#46055=CARTESIAN_POINT('Ctrl Pts',(94.5539796260465,72.7537659183823,6.72368340274162));
#46056=CARTESIAN_POINT('Ctrl Pts',(94.5542762206851,72.7536396628968,6.72079167554578));
#46057=CARTESIAN_POINT('Ctrl Pts',(94.5555340321192,72.7531042331469,6.70852831317501));
#46058=CARTESIAN_POINT('Ctrl Pts',(94.5563932535994,72.7525693265597,6.69627687829521));
#46059=CARTESIAN_POINT('Ctrl Pts',(94.5569578293945,72.7520377146107,6.68410091416246));
#46060=CARTESIAN_POINT('Ctrl Pts',(94.5574559484405,72.7515686792054,6.67335819424864));
#46061=CARTESIAN_POINT('Ctrl Pts',(94.5577244308719,72.7511022941169,6.66267624307154));
#46062=CARTESIAN_POINT('Ctrl Pts',(94.5578606119035,72.7506388826102,6.65206243084729));
#46063=CARTESIAN_POINT('Ctrl Pts',(94.5579779289364,72.7502396635536,6.64291885965423));
#46064=CARTESIAN_POINT('Ctrl Pts',(94.5579971671762,72.7498426631477,6.63382608526695));
#46065=CARTESIAN_POINT('Ctrl Pts',(94.5579996064839,72.7494462992807,6.62474786109371));
#46066=CARTESIAN_POINT('Ctrl Pts',(94.5579999987125,72.7493825659309,6.62328812754015));
#46067=CARTESIAN_POINT('Ctrl Pts',(94.558,72.7493188446212,6.62182866957027));
#46068=CARTESIAN_POINT('Ctrl Pts',(94.558,72.7492551234462,6.62036921471775));
#46069=CARTESIAN_POINT('Ctrl Pts',(93.8950711760379,72.7732057542442,7.16880961865397));
#46070=CARTESIAN_POINT('Ctrl Pts',(93.9032221369001,72.7732058530024,7.16880961367741));
#46071=CARTESIAN_POINT('Ctrl Pts',(93.9113774698931,72.7732060583455,7.16880874004968));
#46072=CARTESIAN_POINT('Ctrl Pts',(93.9196371174882,72.7732041872231,7.16875961330929));
#46073=CARTESIAN_POINT('Ctrl Pts',(93.9285313169377,72.7732021723507,7.16870671238074));
#46074=CARTESIAN_POINT('Ctrl Pts',(93.937546430868,72.7731977478082,7.16859784042661));
#46075=CARTESIAN_POINT('Ctrl Pts',(93.9467463884091,72.7731887669877,7.16838605294509));
#46076=CARTESIAN_POINT('Ctrl Pts',(93.9565794683237,72.7731791681253,7.16815969067968));
#46077=CARTESIAN_POINT('Ctrl Pts',(93.9666233076845,72.7731643636543,7.16781579567171));
#46078=CARTESIAN_POINT('Ctrl Pts',(93.9768924531058,72.7731423987238,7.1673103878523));
#46079=CARTESIAN_POINT('Ctrl Pts',(93.9882245300207,72.7731181602628,7.1667526666352));
#46080=CARTESIAN_POINT('Ctrl Pts',(93.9998303267123,72.7730852063675,7.16599830620666));
#46081=CARTESIAN_POINT('Ctrl Pts',(94.0116622513655,72.7730416820243,7.16500347247234));
#46082=CARTESIAN_POINT('Ctrl Pts',(94.0259520011663,72.7729891164449,7.16380198365515));
#46083=CARTESIAN_POINT('Ctrl Pts',(94.0405699875687,72.772921143461,7.16224975379713));
#46084=CARTESIAN_POINT('Ctrl Pts',(94.0553543221417,72.7728354732763,7.16029102002687));
#46085=CARTESIAN_POINT('Ctrl Pts',(94.0698123902364,72.7727516936947,7.15837551235961));
#46086=CARTESIAN_POINT('Ctrl Pts',(94.0844248516451,72.7726510275896,7.15607204971355));
#46087=CARTESIAN_POINT('Ctrl Pts',(94.0990269053716,72.7725317316767,7.15333940386145));
#46088=CARTESIAN_POINT('Ctrl Pts',(94.1112774515326,72.7724316471191,7.15104682195618));
#46089=CARTESIAN_POINT('Ctrl Pts',(94.1235191067575,72.7723184644657,7.14845256492601));
#46090=CARTESIAN_POINT('Ctrl Pts',(94.1356824098447,72.7721911190951,7.14553238401325));
#46091=CARTESIAN_POINT('Ctrl Pts',(94.1470157398631,72.7720724632414,7.14281146406574));
#46092=CARTESIAN_POINT('Ctrl Pts',(94.1582801048543,72.7719416400151,7.13980777153126));
#46093=CARTESIAN_POINT('Ctrl Pts',(94.1694618555441,72.7717974690658,7.13649803310716));
#46094=CARTESIAN_POINT('Ctrl Pts',(94.1821156033028,72.7716343190478,7.13275259142027));
#46095=CARTESIAN_POINT('Ctrl Pts',(94.1946683822875,72.7714539755787,7.12861323617973));
#46096=CARTESIAN_POINT('Ctrl Pts',(94.2071620627221,72.7712548075954,7.12404535449857));
#46097=CARTESIAN_POINT('Ctrl Pts',(94.2190526410573,72.771065253963,7.11969797621876));
#46098=CARTESIAN_POINT('Ctrl Pts',(94.230890174855,72.7708586663999,7.11496269797742));
#46099=CARTESIAN_POINT('Ctrl Pts',(94.2426606433279,72.7706350672041,7.10983940435219));
#46100=CARTESIAN_POINT('Ctrl Pts',(94.2556604585083,72.7703881145677,7.1041810169739));
#46101=CARTESIAN_POINT('Ctrl Pts',(94.2685778695951,72.770120432431,7.09804965693169));
#46102=CARTESIAN_POINT('Ctrl Pts',(94.2813384961549,72.769833470866,7.09147629099226));
#46103=CARTESIAN_POINT('Ctrl Pts',(94.298709433461,72.7694428324179,7.08252802132158));
#46104=CARTESIAN_POINT('Ctrl Pts',(94.3157886755183,72.7690165156665,7.0727612591681));
#46105=CARTESIAN_POINT('Ctrl Pts',(94.3322972868418,72.7685602817589,7.06230581932464));
#46106=CARTESIAN_POINT('Ctrl Pts',(94.3475411822544,72.7681389996877,7.05265136515253));
#46107=CARTESIAN_POINT('Ctrl Pts',(94.3622924655771,72.7676923568589,7.0424130157861));
#46108=CARTESIAN_POINT('Ctrl Pts',(94.3763313847565,72.7672246472465,7.03169452506547));
#46109=CARTESIAN_POINT('Origin',(94.808,67.7162999451435,-24.8804433349482));
#46110=CARTESIAN_POINT('',(94.558,67.7162999451435,-24.8804433349481));
#46111=CARTESIAN_POINT('',(94.5579999932131,66.3409438733386,6.62036917570662));
#46112=CARTESIAN_POINT('',(94.558,67.4332427658532,-18.3973680636836));
#46113=CARTESIAN_POINT('',(94.808,67.7162999451435,-24.8804433349481));
#46114=CARTESIAN_POINT('',(93.8950711760379,66.3169993307551,7.16880986877834));
#46115=CARTESIAN_POINT('',(94.808,66.3169993307551,7.16880986877834));
#46116=CARTESIAN_POINT('',(94.3759904837216,66.3229525368265,7.03245903265783));
#46117=CARTESIAN_POINT('Ctrl Pts',(94.3759904837216,66.3229525368265,7.03245903265783));
#46118=CARTESIAN_POINT('Ctrl Pts',(94.3648559465759,66.3225752834907,7.04109955461428));
#46119=CARTESIAN_POINT('Ctrl Pts',(94.3533349408632,66.3222151256916,7.04934852201173));
#46120=CARTESIAN_POINT('Ctrl Pts',(94.3414448921229,66.3218726193022,7.05719320549923));
#46121=CARTESIAN_POINT('Ctrl Pts',(94.3309010188715,66.3215688910302,7.06414972436603));
#46122=CARTESIAN_POINT('Ctrl Pts',(94.3200599262684,66.3212788824107,7.07079201635145));
#46123=CARTESIAN_POINT('Ctrl Pts',(94.3089402148362,66.3210025356868,7.07712139937064));
#46124=CARTESIAN_POINT('Ctrl Pts',(94.301430475609,66.3208159038803,7.0813959721626));
#46125=CARTESIAN_POINT('Ctrl Pts',(94.2937983993971,66.3206355199222,7.08552744440209));
#46126=CARTESIAN_POINT('Ctrl Pts',(94.2860555684081,66.3204615087148,7.08951295643251));
#46127=CARTESIAN_POINT('Ctrl Pts',(94.2806228392354,66.3203394143847,7.09230937643786));
#46128=CARTESIAN_POINT('Ctrl Pts',(94.275135600168,66.3202204568449,7.09503395201652));
#46129=CARTESIAN_POINT('Ctrl Pts',(94.2696061287091,66.3201047482456,7.09768411464729));
#46130=CARTESIAN_POINT('Ctrl Pts',(94.2536980436419,66.3197718588809,7.10530853460957));
#46131=CARTESIAN_POINT('Ctrl Pts',(94.2374228016487,66.3194656313463,7.11232229821837));
#46132=CARTESIAN_POINT('Ctrl Pts',(94.2210083736652,66.3191879376267,7.11868253007963));
#46133=CARTESIAN_POINT('Ctrl Pts',(94.2093803685176,66.3189912189835,7.12318812777072));
#46134=CARTESIAN_POINT('Ctrl Pts',(94.1976820543729,66.318808799857,7.12736621270006));
#46135=CARTESIAN_POINT('Ctrl Pts',(94.1859872948724,66.318641234325,7.13120409435505));
#46136=CARTESIAN_POINT('Ctrl Pts',(94.183491680179,66.3186054765137,7.13202308288143));
#46137=CARTESIAN_POINT('Ctrl Pts',(94.1809962316578,66.3185703957619,7.13282656419357));
#46138=CARTESIAN_POINT('Ctrl Pts',(94.1785006630463,66.3185359827012,7.13361475286305));
#46139=CARTESIAN_POINT('Ctrl Pts',(94.1667482977801,66.318373921495,7.13732656471208));
#46140=CARTESIAN_POINT('Ctrl Pts',(94.1550095546188,66.3182268322199,7.14069546257072));
#46141=CARTESIAN_POINT('Ctrl Pts',(94.1433107662638,66.3180944821929,7.14372677562504));
#46142=CARTESIAN_POINT('Ctrl Pts',(94.1319951482558,66.3179664670255,7.14665880410049));
#46143=CARTESIAN_POINT('Ctrl Pts',(94.1207178231385,66.3178522541053,7.1492747098432));
#46144=CARTESIAN_POINT('Ctrl Pts',(94.1094505533896,66.3177508253375,7.1515978116595));
#46145=CARTESIAN_POINT('Ctrl Pts',(94.1011969335212,66.3176765256613,7.15329955482661));
#46146=CARTESIAN_POINT('Ctrl Pts',(94.0929446196383,66.3176090234462,7.15484561027868));
#46147=CARTESIAN_POINT('Ctrl Pts',(94.0846887491713,66.3175478315417,7.15624713535104));
#46148=CARTESIAN_POINT('Ctrl Pts',(94.082452726517,66.3175312583063,7.1566267248595));
#46149=CARTESIAN_POINT('Ctrl Pts',(94.0802164396876,66.3175151480325,7.15699571079158));
#46150=CARTESIAN_POINT('Ctrl Pts',(94.0779805315784,66.3174994863417,7.15735442248658));
#46151=CARTESIAN_POINT('Ctrl Pts',(94.0661612213604,66.3174166965429,7.15925062062839));
#46152=CARTESIAN_POINT('Ctrl Pts',(94.0543405727025,66.3173466130965,7.16085579544456));
#46153=CARTESIAN_POINT('Ctrl Pts',(94.0425915059554,66.3172876377105,7.16220655386127));
#46154=CARTESIAN_POINT('Ctrl Pts',(94.029189918998,66.3172203673663,7.16374729805565));
#46155=CARTESIAN_POINT('Ctrl Pts',(94.0158860101336,66.3171675622224,7.16495673469501));
#46156=CARTESIAN_POINT('Ctrl Pts',(94.0028265774298,66.3171269532274,7.16588683359412));
#46157=CARTESIAN_POINT('Ctrl Pts',(93.9969056803674,66.3171085418857,7.1663085226494));
#46158=CARTESIAN_POINT('Ctrl Pts',(93.9910317162228,66.3170926264655,7.16667304573464));
#46159=CARTESIAN_POINT('Ctrl Pts',(93.9852232654449,66.3170789641897,7.16698596322453));
#46160=CARTESIAN_POINT('Ctrl Pts',(93.9807611700839,66.3170684687272,7.16722634878229));
#46161=CARTESIAN_POINT('Ctrl Pts',(93.9763377380862,66.3170593025882,7.16743628780472));
#46162=CARTESIAN_POINT('Ctrl Pts',(93.9719518832806,66.3170512768648,7.1676201062947));
#46163=CARTESIAN_POINT('Ctrl Pts',(93.9627882533819,66.3170345082388,7.16800416930758));
#46164=CARTESIAN_POINT('Ctrl Pts',(93.9538024150884,66.3170229135861,7.16826972520778));
#46165=CARTESIAN_POINT('Ctrl Pts',(93.944997549834,66.3170150945179,7.16844880925998));
#46166=CARTESIAN_POINT('Ctrl Pts',(93.9364063945787,66.3170074652326,7.16862354661846));
#46167=CARTESIAN_POINT('Ctrl Pts',(93.9279885549768,66.3170034339648,7.168715881079));
#46168=CARTESIAN_POINT('Ctrl Pts',(93.9196948670255,66.3170013992627,7.16876248726202));
#46169=CARTESIAN_POINT('Ctrl Pts',(93.9122191477209,66.316999565234,7.1688044968896));
#46170=CARTESIAN_POINT('Ctrl Pts',(93.904844255279,66.3169993517625,7.16880938760839));
#46171=CARTESIAN_POINT('Ctrl Pts',(93.897486168809,66.3169993328301,7.16880982125266));
#46172=CARTESIAN_POINT('Ctrl Pts',(93.8966810711606,66.3169993307585,7.16880986870059));
#46173=CARTESIAN_POINT('Ctrl Pts',(93.8958761232576,66.3169993307551,7.16880986877836));
#46174=CARTESIAN_POINT('Ctrl Pts',(93.8950711760379,66.3169993307551,7.16880986877836));
#46175=CARTESIAN_POINT('Ctrl Pts',(94.5579999877836,66.3409420863342,6.62036909768433));
#46176=CARTESIAN_POINT('Ctrl Pts',(94.5579999873322,66.3404803377668,6.63094336155478));
#46177=CARTESIAN_POINT('Ctrl Pts',(94.5579973685816,66.3400180856752,6.64152164643304));
#46178=CARTESIAN_POINT('Ctrl Pts',(94.5578610803357,66.3395534228418,6.65215316495295));
#46179=CARTESIAN_POINT('Ctrl Pts',(94.5577158688926,66.3390583371494,6.6634807606386));
#46180=CARTESIAN_POINT('Ctrl Pts',(94.5574189491315,66.3385605385707,6.67486832419992));
#46181=CARTESIAN_POINT('Ctrl Pts',(94.5568472979194,66.3380599309073,6.68632408526806));
#46182=CARTESIAN_POINT('Ctrl Pts',(94.5562223850984,66.3375126808699,6.69884719694001));
#46183=CARTESIAN_POINT('Ctrl Pts',(94.5552691838957,66.3369621259472,6.7114510255085));
#46184=CARTESIAN_POINT('Ctrl Pts',(94.553867918969,66.3364100242334,6.72409646654445));
#46185=CARTESIAN_POINT('Ctrl Pts',(94.5522398044996,66.3357685432603,6.73878906687251));
#46186=CARTESIAN_POINT('Ctrl Pts',(94.5500067141058,66.3351250320233,6.75353597241314));
#46187=CARTESIAN_POINT('Ctrl Pts',(94.547035383483,66.3344837725423,6.7682317222792));
#46188=CARTESIAN_POINT('Ctrl Pts',(94.5440731966038,66.3338444864237,6.78288224857872));
#46189=CARTESIAN_POINT('Ctrl Pts',(94.5403787658274,66.3332075775243,6.79747837908544));
#46190=CARTESIAN_POINT('Ctrl Pts',(94.535857441146,66.3325771617498,6.8119197843865));
#46191=CARTESIAN_POINT('Ctrl Pts',(94.5330325418929,66.3321832813771,6.82094269645841));
#46192=CARTESIAN_POINT('Ctrl Pts',(94.5298881238241,66.331791779134,6.82990852783037));
#46193=CARTESIAN_POINT('Ctrl Pts',(94.5263992457829,66.3314036183072,6.83879443820515));
#46194=CARTESIAN_POINT('Ctrl Pts',(94.524910218575,66.3312379541523,6.84258687868573));
#46195=CARTESIAN_POINT('Ctrl Pts',(94.5233568180236,66.3310727849871,6.84636740659844));
#46196=CARTESIAN_POINT('Ctrl Pts',(94.5217420061834,66.3309082087926,6.85013366212332));
#46197=CARTESIAN_POINT('Ctrl Pts',(94.516891486818,66.3304138601643,6.86144661816196));
#46198=CARTESIAN_POINT('Ctrl Pts',(94.5114631915413,66.3299246924003,6.87263695965086));
#46199=CARTESIAN_POINT('Ctrl Pts',(94.5054309088939,66.3294411502111,6.88369961499128));
#46200=CARTESIAN_POINT('Ctrl Pts',(94.4990569673227,66.328930220959,6.89538884158797));
#46201=CARTESIAN_POINT('Ctrl Pts',(94.4920091725765,66.3284255871307,6.90693517085868));
#46202=CARTESIAN_POINT('Ctrl Pts',(94.4843074737781,66.3279292115212,6.91829500783106));
#46203=CARTESIAN_POINT('Ctrl Pts',(94.4751356297589,66.3273380848381,6.93182327679128));
#46204=CARTESIAN_POINT('Ctrl Pts',(94.4650371082113,66.3267586989642,6.94508614831212));
#46205=CARTESIAN_POINT('Ctrl Pts',(94.4541073237974,66.3261959945997,6.95796795599633));
#46206=CARTESIAN_POINT('Ctrl Pts',(94.4424196126733,66.3255942694595,6.97174305358909));
#46207=CARTESIAN_POINT('Ctrl Pts',(94.4297848514527,66.3250117470348,6.98507919651357));
#46208=CARTESIAN_POINT('Ctrl Pts',(94.4163490108869,66.3244549037368,6.9978254011853));
#46209=CARTESIAN_POINT('Ctrl Pts',(94.4035828885214,66.3239258166547,7.00993626300584));
#46210=CARTESIAN_POINT('Ctrl Pts',(94.3900968572577,66.3234200412021,7.02151178864706));
#46211=CARTESIAN_POINT('Ctrl Pts',(94.3759904381592,66.3229415931916,7.03245849563022));
#46212=CARTESIAN_POINT('Origin',(94.808,55.2575999451435,-24.8804433349483));
#46213=CARTESIAN_POINT('Origin',(94.558,55.2575999451435,-24.8804433349483));
#46214=CARTESIAN_POINT('Origin',(93.8818615348307,55.2575999451435,-24.8804433349483));
#46215=CARTESIAN_POINT('Origin',(94.808,69.5450999451435,-24.8804433349482));
#46216=CARTESIAN_POINT('Origin',(94.558,69.5450999451435,-24.8804433349482));
#46217=CARTESIAN_POINT('Origin',(93.8818615348307,69.5450999451435,-24.8804433349482));
#46218=CARTESIAN_POINT('Origin',(93.970095034287,55.2575999451435,-26.3230482992084));
#46219=CARTESIAN_POINT('',(94.0433763139675,57.2016972877829,-27.5211866310742));
#46220=CARTESIAN_POINT('',(94.009210860425,57.1773082747822,-26.9625864033932));
#46221=CARTESIAN_POINT('',(94.058,57.4514593428278,-27.7602817842482));
#46222=CARTESIAN_POINT('Origin',(94.0427093449624,57.4514593428278,-27.5102817842482));
#46223=CARTESIAN_POINT('',(94.058,53.0637405474592,-27.7602817842482));
#46224=CARTESIAN_POINT('',(94.058,52.5794739177135,-27.7602817842482));
#46225=CARTESIAN_POINT('',(94.0433763139676,53.313502602504,-27.5211866310742));
#46226=CARTESIAN_POINT('Origin',(94.0427093449624,53.0637405474592,-27.5102817842482));
#46227=CARTESIAN_POINT('',(93.9214692330137,53.4005259855772,-25.5280234759807));
#46228=CARTESIAN_POINT('Origin',(92.808,53.4287999461578,-24.8804433349749));
#46229=CARTESIAN_POINT('',(93.0494221937018,53.3135026023283,-27.5211866310665));
#46230=CARTESIAN_POINT('',(93.0083112326325,53.3649030545138,-26.3439227372044));
#46231=CARTESIAN_POINT('',(91.404,53.3135026028546,-27.5211866310895));
#46232=CARTESIAN_POINT('Origin',(92.808,57.2121364085021,-27.7602817841766));
#46233=CARTESIAN_POINT('',(93.0494221937018,57.2016972879587,-27.5211866310665));
#46234=CARTESIAN_POINT('',(91.404,57.2016972874324,-27.5211866310895));
#46235=CARTESIAN_POINT('',(93.0534319486468,57.2067106271806,-27.6360109892985));
#46236=CARTESIAN_POINT('Origin',(93.970095034287,69.5450999451435,-26.3230482992084));
#46237=CARTESIAN_POINT('',(94.0433763139675,71.489197287783,-27.5211866310742));
#46238=CARTESIAN_POINT('',(94.009210860425,71.4648082747822,-26.9625864033932));
#46239=CARTESIAN_POINT('',(94.058,71.7389593428278,-27.7602817842482));
#46240=CARTESIAN_POINT('Origin',(94.0427093449624,71.7389593428278,-27.5102817842482));
#46241=CARTESIAN_POINT('',(94.058,67.3512405474592,-27.7602817842482));
#46242=CARTESIAN_POINT('',(94.058,59.7232239177135,-27.7602817842482));
#46243=CARTESIAN_POINT('',(94.0433763139676,67.601002602504,-27.5211866310742));
#46244=CARTESIAN_POINT('Origin',(94.0427093449624,67.3512405474592,-27.5102817842482));
#46245=CARTESIAN_POINT('',(93.9214692330137,67.6880259855772,-25.5280234759807));
#46246=CARTESIAN_POINT('Origin',(92.808,67.7162999461577,-24.8804433349749));
#46247=CARTESIAN_POINT('',(93.0494221937018,67.6010026023282,-27.5211866310665));
#46248=CARTESIAN_POINT('',(93.0191691814378,67.6388275150914,-26.654853709328));
#46249=CARTESIAN_POINT('',(91.404,67.6010026028546,-27.5211866310895));
#46250=CARTESIAN_POINT('Origin',(92.808,71.4996364085022,-27.7602817841765));
#46251=CARTESIAN_POINT('',(93.0494221937018,71.4891972879587,-27.5211866310666));
#46252=CARTESIAN_POINT('',(91.404,71.4891972874324,-27.5211866310895));
#46253=CARTESIAN_POINT('',(93.0425739998415,71.4806350877583,-27.3250800171749));
#46254=CARTESIAN_POINT('Origin',(90.1624513564978,62.4013478902835,-1.06028178424818));
#46255=CARTESIAN_POINT('',(91.875605180455,70.9695722696579,-1.06028179801128));
#46256=CARTESIAN_POINT('Origin',(90.8749990808714,70.9683537922368,-1.06028178424817));
#46257=CARTESIAN_POINT('',(91.8756051814403,53.833123510909,-1.06028179800949));
#46258=CARTESIAN_POINT('',(91.8756017155244,51.9013478902835,-1.06028178424818));
#46259=CARTESIAN_POINT('Origin',(90.8749990828424,53.8343419966434,-1.06028178424818));
#46260=CARTESIAN_POINT('Origin',(89.449896802724,53.834341980012,-1.06028178424819));
#46261=CARTESIAN_POINT('Origin',(89.449896802724,70.968353800555,-1.06028178424818));
#46262=CARTESIAN_POINT('Origin',(92.808,51.9013478902835,-27.7602817842482));
#46263=CARTESIAN_POINT('',(92.7995761528701,71.8935315494291,-27.5190065467049));
#46264=CARTESIAN_POINT('',(92.7964458540281,71.8903996457415,-27.4293200202626));
#46265=CARTESIAN_POINT('',(92.799574486947,71.7389593428278,-27.5190066584237));
#46266=CARTESIAN_POINT('',(92.799574486947,50.9013478902835,-27.5190066584238));
#46267=CARTESIAN_POINT('',(92.7075419164528,71.6238919694889,-24.8835386594738));
#46268=CARTESIAN_POINT('',(92.7927262930867,71.7303971431537,-27.3229000445092));
#46269=CARTESIAN_POINT('',(92.7075416894509,67.4663075677408,-24.8835384924428));
#46270=CARTESIAN_POINT('Ctrl Pts',(92.7075419161047,71.6238917920756,-24.8835386495044));
#46271=CARTESIAN_POINT('Ctrl Pts',(92.7041799383878,71.6236129767252,-24.7872642040721));
#46272=CARTESIAN_POINT('Ctrl Pts',(92.7008117669913,71.6161811901615,-24.6908124024627));
#46273=CARTESIAN_POINT('Ctrl Pts',(92.6974696690656,71.6019098146654,-24.5951072121945));
#46274=CARTESIAN_POINT('Ctrl Pts',(92.694013179663,71.5871499664321,-24.4961262776744));
#46275=CARTESIAN_POINT('Ctrl Pts',(92.6905846011752,71.5650742895069,-24.3979445923028));
#46276=CARTESIAN_POINT('Ctrl Pts',(92.6872204890747,71.5360797857093,-24.3016086723094));
#46277=CARTESIAN_POINT('Ctrl Pts',(92.6836900065483,71.5056513737052,-24.2005085091603));
#46278=CARTESIAN_POINT('Ctrl Pts',(92.6802305544028,71.4676027962772,-24.1014421127387));
#46279=CARTESIAN_POINT('Ctrl Pts',(92.676884911381,71.4224484773725,-24.0056332303949));
#46280=CARTESIAN_POINT('Ctrl Pts',(92.673485806333,71.3765726106626,-23.9082933607513));
#46281=CARTESIAN_POINT('Ctrl Pts',(92.6702042161105,71.3233623956774,-23.8143171785556));
#46282=CARTESIAN_POINT('Ctrl Pts',(92.6670849927636,71.2634111873365,-23.7249855004601));
#46283=CARTESIAN_POINT('Ctrl Pts',(92.6639981156664,71.2040816711724,-23.6365801891042));
#46284=CARTESIAN_POINT('Ctrl Pts',(92.6610702934004,71.1381507990865,-23.5527247691433));
#46285=CARTESIAN_POINT('Ctrl Pts',(92.6583444070706,71.0662392237913,-23.4746398177828));
#46286=CARTESIAN_POINT('Ctrl Pts',(92.657654518564,71.0480392831892,-23.4548774711669));
#46287=CARTESIAN_POINT('Ctrl Pts',(92.6569775601771,71.0294564643261,-23.435484586675));
#46288=CARTESIAN_POINT('Ctrl Pts',(92.6563142165521,71.0105012322055,-23.4164805937263));
#46289=CARTESIAN_POINT('Ctrl Pts',(92.6544213206075,70.956411194022,-23.3622514132186));
#46290=CARTESIAN_POINT('Ctrl Pts',(92.652636661562,70.8993567208709,-23.3111279662184));
#46291=CARTESIAN_POINT('Ctrl Pts',(92.6509749671061,70.8395287026542,-23.2635343243574));
#46292=CARTESIAN_POINT('Ctrl Pts',(92.6483149487334,70.7437568072272,-23.1873470557971));
#46293=CARTESIAN_POINT('Ctrl Pts',(92.6459699726863,70.6408760688432,-23.1202025017428));
#46294=CARTESIAN_POINT('Ctrl Pts',(92.6439569901013,70.5327740907516,-23.0625683065652));
#46295=CARTESIAN_POINT('Ctrl Pts',(92.6419340465482,70.42413718485,-23.0046489164787));
#46296=CARTESIAN_POINT('Ctrl Pts',(92.6402464800287,70.3102260787089,-22.956335932172));
#46297=CARTESIAN_POINT('Ctrl Pts',(92.6389126231765,70.1929963658587,-22.9181389478149));
#46298=CARTESIAN_POINT('Ctrl Pts',(92.6376052963018,70.0780983137336,-22.8807016890092));
#46299=CARTESIAN_POINT('Ctrl Pts',(92.6366376972548,69.9600120975814,-22.852983795546));
#46300=CARTESIAN_POINT('Ctrl Pts',(92.6360279110896,69.8406271477224,-22.8354727135825));
#46301=CARTESIAN_POINT('Ctrl Pts',(92.6355227100143,69.7417180407349,-22.8209649763724));
#46302=CARTESIAN_POINT('Ctrl Pts',(92.63526305969,69.6419184681452,-22.8134637692572));
#46303=CARTESIAN_POINT('Ctrl Pts',(92.6352605211785,69.5423286345485,-22.8132371866992));
#46304=CARTESIAN_POINT('Ctrl Pts',(92.635258165262,69.4499022935921,-22.8130269022154));
#46305=CARTESIAN_POINT('Ctrl Pts',(92.6354600677946,69.3574172447517,-22.8187132239512));
#46306=CARTESIAN_POINT('Ctrl Pts',(92.6358765099044,69.2657216179806,-22.8306155164915));
#46307=CARTESIAN_POINT('Ctrl Pts',(92.6361574321189,69.2038658691967,-22.838644527724));
#46308=CARTESIAN_POINT('Ctrl Pts',(92.6365360722814,69.1423704833335,-22.8495018707596));
#46309=CARTESIAN_POINT('Ctrl Pts',(92.6370159801731,69.0815074527636,-22.8632790281387));
#46310=CARTESIAN_POINT('Ctrl Pts',(92.6377586569182,68.987319467477,-22.8845997327497));
#46311=CARTESIAN_POINT('Ctrl Pts',(92.6387440270268,68.8946446398493,-22.9129161988056));
#46312=CARTESIAN_POINT('Ctrl Pts',(92.6399551150088,68.8043201350049,-22.9476934516419));
#46313=CARTESIAN_POINT('Ctrl Pts',(92.641124920445,68.7170745357128,-22.9812852468103));
#46314=CARTESIAN_POINT('Ctrl Pts',(92.642505366261,68.6320229315176,-23.02090480801));
#46315=CARTESIAN_POINT('Ctrl Pts',(92.6440786051746,68.5499416284706,-23.0660197706504));
#46316=CARTESIAN_POINT('Ctrl Pts',(92.6456518250242,68.4678613200553,-23.1111341866039));
#46317=CARTESIAN_POINT('Ctrl Pts',(92.6474178076594,68.3887524236911,-23.1617439393668));
#46318=CARTESIAN_POINT('Ctrl Pts',(92.6493559349706,68.3133962137882,-23.2172651313437));
#46319=CARTESIAN_POINT('Ctrl Pts',(92.6512552046126,68.2395508265533,-23.2716731745104));
#46320=CARTESIAN_POINT('Ctrl Pts',(92.6533196745158,68.169310371039,-23.3307974496536));
#46321=CARTESIAN_POINT('Ctrl Pts',(92.6555283193097,68.1033971160968,-23.394040554243));
#46322=CARTESIAN_POINT('Ctrl Pts',(92.6558121779296,68.0949258374038,-23.4021686608713));
#46323=CARTESIAN_POINT('Ctrl Pts',(92.6560984172819,68.0865260020618,-23.4103647386002));
#46324=CARTESIAN_POINT('Ctrl Pts',(92.6563869925136,68.0781991111578,-23.4186274639759));
#46325=CARTESIAN_POINT('Ctrl Pts',(92.6592796540904,67.9947308341826,-23.5014525493754));
#46326=CARTESIAN_POINT('Ctrl Pts',(92.6624117428686,67.9179165730665,-23.5911388964872));
#46327=CARTESIAN_POINT('Ctrl Pts',(92.6657487500286,67.8491707060499,-23.6866994415848));
#46328=CARTESIAN_POINT('Ctrl Pts',(92.6690470378175,67.7812224989174,-23.7811511954689));
#46329=CARTESIAN_POINT('Ctrl Pts',(92.6725455552363,67.7211569251014,-23.8813419873219));
#46330=CARTESIAN_POINT('Ctrl Pts',(92.6762101712657,67.6703805409806,-23.9862896546494));
#46331=CARTESIAN_POINT('Ctrl Pts',(92.6798937882498,67.6193408824081,-24.0917814733586));
#46332=CARTESIAN_POINT('Ctrl Pts',(92.6837452933236,67.5776892539956,-24.2020810944888));
#46333=CARTESIAN_POINT('Ctrl Pts',(92.6877022075768,67.5456338386249,-24.3153966505052));
#46334=CARTESIAN_POINT('Ctrl Pts',(92.691638078711,67.51374889597,-24.4281095872655));
#46335=CARTESIAN_POINT('Ctrl Pts',(92.6956782421381,67.4913589117537,-24.5438065773098));
#46336=CARTESIAN_POINT('Ctrl Pts',(92.6997592832947,67.4786746455613,-24.6606728804098));
#46337=CARTESIAN_POINT('Ctrl Pts',(92.7023426416382,67.4706453207779,-24.734650948166));
#46338=CARTESIAN_POINT('Ctrl Pts',(92.7049423396928,67.4665052433903,-24.8090965208254));
#46339=CARTESIAN_POINT('Ctrl Pts',(92.707541910351,67.4663075682468,-24.8835384847302));
#46340=CARTESIAN_POINT('',(92.799574486947,67.3512405474592,-27.5190066584238));
#46341=CARTESIAN_POINT('',(92.7693214746831,67.389065459696,-26.6526737366623));
#46342=CARTESIAN_POINT('',(92.799574486947,57.4514593428278,-27.5190066584238));
#46343=CARTESIAN_POINT('',(92.799574486947,50.9013478902835,-27.5190066584238));
#46344=CARTESIAN_POINT('',(92.7075419163773,57.3363919702616,-24.8835386573118));
#46345=CARTESIAN_POINT('',(92.8035842418921,57.4564726825761,-27.6338310166328));
#46346=CARTESIAN_POINT('',(92.707541689427,53.1788075677555,-24.8835384926183));
#46347=CARTESIAN_POINT('Ctrl Pts',(92.7075419159454,57.3363917932701,-24.8835386449426));
#46348=CARTESIAN_POINT('Ctrl Pts',(92.7041787529201,57.3361129206994,-24.7872302567191));
#46349=CARTESIAN_POINT('Ctrl Pts',(92.7008094023601,57.3286770939648,-24.6907446882476));
#46350=CARTESIAN_POINT('Ctrl Pts',(92.6974661621407,57.314397862182,-24.595006787049));
#46351=CARTESIAN_POINT('Ctrl Pts',(92.6940084972051,57.2996299137832,-24.495992189751));
#46352=CARTESIAN_POINT('Ctrl Pts',(92.6905787825314,57.2775420793492,-24.3977779684985));
#46353=CARTESIAN_POINT('Ctrl Pts',(92.6872136079748,57.2485315325777,-24.3014116249965));
#46354=CARTESIAN_POINT('Ctrl Pts',(92.6836820641745,57.2180867473601,-24.2002810722625));
#46355=CARTESIAN_POINT('Ctrl Pts',(92.6802216297946,57.1800177491212,-24.1011865510559));
#46356=CARTESIAN_POINT('Ctrl Pts',(92.6768751219469,57.1348391307898,-24.0053529073084));
#46357=CARTESIAN_POINT('Ctrl Pts',(92.6734751738683,57.0889390571679,-23.9079889004857));
#46358=CARTESIAN_POINT('Ctrl Pts',(92.6701928593358,57.0357007849983,-23.8139919827045));
#46359=CARTESIAN_POINT('Ctrl Pts',(92.6670730698394,56.9757178258611,-23.7246440923527));
#46360=CARTESIAN_POINT('Ctrl Pts',(92.6639856754557,56.9163577147458,-23.6362239681126));
#46361=CARTESIAN_POINT('Ctrl Pts',(92.6610574863543,56.8503928138431,-23.5523580388576));
#46362=CARTESIAN_POINT('Ctrl Pts',(92.6583314208023,56.7784439056241,-23.4742679213435));
#46363=CARTESIAN_POINT('Ctrl Pts',(92.6576460356247,56.7603545698054,-23.4546345676929));
#46364=CARTESIAN_POINT('Ctrl Pts',(92.6569734224923,56.7418871790006,-23.4353661581119));
#46365=CARTESIAN_POINT('Ctrl Pts',(92.6563142532111,56.7230519942384,-23.416481757331));
#46366=CARTESIAN_POINT('Ctrl Pts',(92.6544213646491,56.6689643617993,-23.3622527948247));
#46367=CARTESIAN_POINT('Ctrl Pts',(92.6526367109779,56.6119120312325,-23.3111295093279));
#46368=CARTESIAN_POINT('Ctrl Pts',(92.6509750201473,56.5520857343735,-23.2635359853676));
#46369=CARTESIAN_POINT('Ctrl Pts',(92.6483154018096,56.4563307881047,-23.1873601969798));
#46370=CARTESIAN_POINT('Ctrl Pts',(92.645970728095,56.3534680249496,-23.1202243327778));
#46371=CARTESIAN_POINT('Ctrl Pts',(92.6439579449772,56.2453844637739,-23.0625958841778));
#46372=CARTESIAN_POINT('Ctrl Pts',(92.641935234804,56.1367678339912,-23.0046832118117));
#46373=CARTESIAN_POINT('Ctrl Pts',(92.6402477869919,56.0228776230303,-22.9563736605708));
#46374=CARTESIAN_POINT('Ctrl Pts',(92.6389139259727,55.9056687629336,-22.9181766151594));
#46375=CARTESIAN_POINT('Ctrl Pts',(92.6376066126315,55.7907926968961,-22.8807398010184));
#46376=CARTESIAN_POINT('Ctrl Pts',(92.6366388999583,55.6727285133213,-22.853018733918));
#46377=CARTESIAN_POINT('Ctrl Pts',(92.6360288614586,55.5533649484881,-22.8355006105064));
#46378=CARTESIAN_POINT('Ctrl Pts',(92.6355230522774,55.4543954784957,-22.8209755802618));
#46379=CARTESIAN_POINT('Ctrl Pts',(92.6352630860683,55.3545336884335,-22.8134654909722));
#46380=CARTESIAN_POINT('Ctrl Pts',(92.6352605437919,55.2548819971037,-22.8132389069028));
#46381=CARTESIAN_POINT('Ctrl Pts',(92.6352581858671,55.1624564881575,-22.8130287534407));
#46382=CARTESIAN_POINT('Ctrl Pts',(92.6354600797898,55.0699721143133,-22.8187149137051));
#46383=CARTESIAN_POINT('Ctrl Pts',(92.6358765058037,54.9782770626516,-22.8306167565795));
#46384=CARTESIAN_POINT('Ctrl Pts',(92.6361574349184,54.9164177915386,-22.8386459720254));
#46385=CARTESIAN_POINT('Ctrl Pts',(92.636536090907,54.8549188834283,-22.8495037458777));
#46386=CARTESIAN_POINT('Ctrl Pts',(92.6370160239058,54.7940524010351,-22.8632815809126));
#46387=CARTESIAN_POINT('Ctrl Pts',(92.6377587067815,54.699863224029,-22.8846023947964));
#46388=CARTESIAN_POINT('Ctrl Pts',(92.6387440838765,54.6071872399603,-22.9129189454466));
#46389=CARTESIAN_POINT('Ctrl Pts',(92.6399551792307,54.5168615480618,-22.947696281038));
#46390=CARTESIAN_POINT('Ctrl Pts',(92.6411249784006,54.4296158006168,-22.9812877717207));
#46391=CARTESIAN_POINT('Ctrl Pts',(92.642505413481,54.3445639693798,-23.020906888563));
#46392=CARTESIAN_POINT('Ctrl Pts',(92.644078637548,54.2624822793375,-23.0660213039245));
#46393=CARTESIAN_POINT('Ctrl Pts',(92.6456518639933,54.1804004652108,-23.1111357874864));
#46394=CARTESIAN_POINT('Ctrl Pts',(92.6474178543901,54.1012899839363,-23.1617456547725));
#46395=CARTESIAN_POINT('Ctrl Pts',(92.6493559903175,54.0259320683046,-23.2172670223134));
#46396=CARTESIAN_POINT('Ctrl Pts',(92.6512553167298,53.9520831305112,-23.2716766219337));
#46397=CARTESIAN_POINT('Ctrl Pts',(92.653319852665,53.8818391918178,-23.3308027522917));
#46398=CARTESIAN_POINT('Ctrl Pts',(92.6555285705394,53.8159225466185,-23.3940479776695));
#46399=CARTESIAN_POINT('Ctrl Pts',(92.6558123905495,53.8074522647759,-23.4021749823514));
#46400=CARTESIAN_POINT('Ctrl Pts',(92.6560985906024,53.79905340367,-23.4103699395267));
#46401=CARTESIAN_POINT('Ctrl Pts',(92.6563871258623,53.7907274636918,-23.4186315263387));
#46402=CARTESIAN_POINT('Ctrl Pts',(92.6592809534635,53.7072235102487,-23.5014900579066));
#46403=CARTESIAN_POINT('Ctrl Pts',(92.662414405348,53.6303789125936,-23.5912154538482));
#46404=CARTESIAN_POINT('Ctrl Pts',(92.6657529228027,53.5616097143005,-23.6868192326273));
#46405=CARTESIAN_POINT('Ctrl Pts',(92.6690500245447,53.493693626826,-23.7812370063344));
#46406=CARTESIAN_POINT('Ctrl Pts',(92.672547174258,53.4336542186789,-23.8813885796339));
#46407=CARTESIAN_POINT('Ctrl Pts',(92.6762102737858,53.3828961685865,-23.9862927666079));
#46408=CARTESIAN_POINT('Ctrl Pts',(92.6798952735471,53.3318346560457,-24.0918241345189));
#46409=CARTESIAN_POINT('Ctrl Pts',(92.6837482759494,53.2901680698991,-24.2021665867603));
#46410=CARTESIAN_POINT('Ctrl Pts',(92.6877067306809,53.2581053315903,-24.3155262263863));
#46411=CARTESIAN_POINT('Ctrl Pts',(92.6916446587926,53.2262088550388,-24.4282980380884));
#46412=CARTESIAN_POINT('Ctrl Pts',(92.6956869496764,53.2038174236904,-24.5440559368178));
#46413=CARTESIAN_POINT('Ctrl Pts',(92.6997700937995,53.1911425444858,-24.6609824560498));
#46414=CARTESIAN_POINT('Ctrl Pts',(92.7023498970281,53.183134329907,-24.7348587148184));
#46415=CARTESIAN_POINT('Ctrl Pts',(92.704945968387,53.1790049948635,-24.8092004330341));
#46416=CARTESIAN_POINT('Ctrl Pts',(92.7075419103571,53.1788075682462,-24.8835384849046));
#46417=CARTESIAN_POINT('',(92.799574486947,53.0637405474592,-27.5190066584237));
#46418=CARTESIAN_POINT('',(92.7584635258777,53.1151409991183,-26.3417427645387));
#46419=CARTESIAN_POINT('',(92.799574486947,52.9091642316473,-27.5190066584238));
#46420=CARTESIAN_POINT('',(92.799574486947,50.9013478902835,-27.5190066584238));
#46421=CARTESIAN_POINT('',(92.8060008823358,52.9027412397214,-27.702936170949));
#46422=CARTESIAN_POINT('Origin',(91.404,53.0637405474592,-27.5102817842482));
#46423=CARTESIAN_POINT('',(93.0494221937018,53.0637405474592,-27.7602817842482));
#46424=CARTESIAN_POINT('',(91.404,53.0637405474592,-27.7602817842482));
#46425=CARTESIAN_POINT('Origin',(93.0494221937018,53.0637405474592,-27.5102817842482));
#46426=CARTESIAN_POINT('Origin',(93.0083113165802,53.1151410024925,-26.3330178100556));
#46427=CARTESIAN_POINT('Origin',(93.0494221937018,53.0637405474592,-27.5102817842482));
#46428=CARTESIAN_POINT('Ctrl Pts',(92.7075412462745,53.1788075686137,-24.8835384710243));
#46429=CARTESIAN_POINT('Ctrl Pts',(92.7075504909887,53.1902425718516,-24.8838032161972));
#46430=CARTESIAN_POINT('Ctrl Pts',(92.7083420400405,53.201149637851,-24.8840280812769));
#46431=CARTESIAN_POINT('Ctrl Pts',(92.7097084776474,53.2114633462636,-24.884217420441));
#46432=CARTESIAN_POINT('Ctrl Pts',(92.7111321579852,53.2222091159958,-24.8844146913913));
#46433=CARTESIAN_POINT('Ctrl Pts',(92.7131792443218,53.2323114680093,-24.8845734508974));
#46434=CARTESIAN_POINT('Ctrl Pts',(92.7156402937604,53.2417483336286,-24.8847000124129));
#46435=CARTESIAN_POINT('Ctrl Pts',(92.7182720978697,53.2518399560584,-24.8848353551294));
#46436=CARTESIAN_POINT('Ctrl Pts',(92.72137664237,53.2611712609155,-24.8849339313043));
#46437=CARTESIAN_POINT('Ctrl Pts',(92.7247368560661,53.2697623573245,-24.8850041540505));
#46438=CARTESIAN_POINT('Ctrl Pts',(92.728224861597,53.2786801805648,-24.8850770474286));
#46439=CARTESIAN_POINT('Ctrl Pts',(92.7319881335689,53.2868014652537,-24.8851194429084));
#46440=CARTESIAN_POINT('Ctrl Pts',(92.7358313899671,53.2941833548068,-24.8851406042845));
#46441=CARTESIAN_POINT('Ctrl Pts',(92.7399055039424,53.3020086613377,-24.8851630367869));
#46442=CARTESIAN_POINT('Ctrl Pts',(92.7440693567412,53.3090040906373,-24.8851616568573));
#46443=CARTESIAN_POINT('Ctrl Pts',(92.748145918889,53.3152595874664,-24.8851465133412));
#46444=CARTESIAN_POINT('Ctrl Pts',(92.7507285729801,53.3192226779066,-24.8851369193592));
#46445=CARTESIAN_POINT('Ctrl Pts',(92.7532773292542,53.3228891422235,-24.8851217770799));
#46446=CARTESIAN_POINT('Ctrl Pts',(92.7557577268926,53.326283392316,-24.8851033404264));
#46447=CARTESIAN_POINT('Ctrl Pts',(92.7591726954649,53.3309565371428,-24.8850779571607));
#46448=CARTESIAN_POINT('Ctrl Pts',(92.7623869879002,53.3350230187081,-24.8850448533572));
#46449=CARTESIAN_POINT('Ctrl Pts',(92.7653995342352,53.3386457381493,-24.885009187035));
#46450=CARTESIAN_POINT('Ctrl Pts',(92.7686442936767,53.3425477040625,-24.8849707714813));
#46451=CARTESIAN_POINT('Ctrl Pts',(92.7716558216475,53.3459349964045,-24.8849293606613));
#46452=CARTESIAN_POINT('Ctrl Pts',(92.7744867877283,53.3489817865052,-24.8848882310052));
#46453=CARTESIAN_POINT('Ctrl Pts',(92.7776365594621,53.3523716870071,-24.8848424695851));
#46454=CARTESIAN_POINT('Ctrl Pts',(92.78056341564,53.3553402249605,-24.884797041616));
#46455=CARTESIAN_POINT('Ctrl Pts',(92.7833924385617,53.3580897241853,-24.8847529848992));
#46456=CARTESIAN_POINT('Ctrl Pts',(92.7864969205581,53.3611069393436,-24.8847046384249));
#46457=CARTESIAN_POINT('Ctrl Pts',(92.789484038434,53.3638606701665,-24.8846579400711));
#46458=CARTESIAN_POINT('Ctrl Pts',(92.7925692993082,53.3665726597784,-24.8846105158071));
#46459=CARTESIAN_POINT('Ctrl Pts',(92.7954652628185,53.3691182542278,-24.8845660012769));
#46460=CARTESIAN_POINT('Ctrl Pts',(92.7984482725221,53.371627056504,-24.884520826338));
#46461=CARTESIAN_POINT('Ctrl Pts',(92.8017295691941,53.3742441193337,-24.8844702012358));
#46462=CARTESIAN_POINT('Ctrl Pts',(92.8019440542206,53.3744151860938,-24.8844668920786));
#46463=CARTESIAN_POINT('Ctrl Pts',(92.8021598248879,53.3745867004328,-24.8844635585909));
#46464=CARTESIAN_POINT('Ctrl Pts',(92.8023769449271,53.3747586963062,-24.8844601989832));
#46465=CARTESIAN_POINT('Ctrl Pts',(92.8079329034472,53.3791599571985,-24.884374228841));
#46466=CARTESIAN_POINT('Ctrl Pts',(92.8142929060931,53.3838104923348,-24.8842710493774));
#46467=CARTESIAN_POINT('Ctrl Pts',(92.8214086508622,53.3884338108975,-24.8841428504818));
#46468=CARTESIAN_POINT('Ctrl Pts',(92.828015747369,53.3927266450163,-24.8840238155103));
#46469=CARTESIAN_POINT('Ctrl Pts',(92.8352745766692,53.3969947391669,-24.8838831484207));
#46470=CARTESIAN_POINT('Ctrl Pts',(92.8431037723851,53.4010293317251,-24.8837166372118));
#46471=CARTESIAN_POINT('Ctrl Pts',(92.8506136368925,53.4048993644275,-24.8835569175338));
#46472=CARTESIAN_POINT('Ctrl Pts',(92.8586479937992,53.408553618621,-24.8833733884065));
#46473=CARTESIAN_POINT('Ctrl Pts',(92.8670953014978,53.4118354608732,-24.8831649254746));
#46474=CARTESIAN_POINT('Ctrl Pts',(92.8752959293199,53.4150214661475,-24.8829625501166));
#46475=CARTESIAN_POINT('Ctrl Pts',(92.8838851350141,53.4178558525543,-24.882736669194));
#46476=CARTESIAN_POINT('Ctrl Pts',(92.8927292948203,53.4202333075192,-24.882489015438));
#46477=CARTESIAN_POINT('Ctrl Pts',(92.9014982473511,53.4225905455371,-24.8822434676326));
#46478=CARTESIAN_POINT('Ctrl Pts',(92.9105170825617,53.4244981316985,-24.8819765220199));
#46479=CARTESIAN_POINT('Ctrl Pts',(92.919634075877,53.4258996455955,-24.8816926360112));
#46480=CARTESIAN_POINT('Ctrl Pts',(92.9287489110291,53.4273008277279,-24.8814088172036));
#46481=CARTESIAN_POINT('Ctrl Pts',(92.9379609832519,53.4281959929569,-24.8811080885177));
#46482=CARTESIAN_POINT('Ctrl Pts',(92.9471093910008,53.4285801104012,-24.8807974703997));
#46483=CARTESIAN_POINT('Ctrl Pts',(92.9505500555232,53.4287245748041,-24.8806806486785));
#46484=CARTESIAN_POINT('Ctrl Pts',(92.9539816895036,53.4287972839464,-24.8805624521936));
#46485=CARTESIAN_POINT('Ctrl Pts',(92.9573957894904,53.4287998731514,-24.8804433355402));
#46486=CARTESIAN_POINT('Origin',(93.0494221937018,50.9013478902835,-27.5102817842482));
#46487=CARTESIAN_POINT('Origin',(93.0494221937018,53.0637405474592,-27.5102817842482));
#46488=CARTESIAN_POINT('',(93.0494221937018,52.9091642303556,-27.7602817842482));
#46489=CARTESIAN_POINT('',(93.0494221937018,50.9013478902835,-27.7602817842482));
#46490=CARTESIAN_POINT('Ctrl Pts',(93.0494221937018,52.9091642303556,-27.7602817842482));
#46491=CARTESIAN_POINT('Ctrl Pts',(93.0163432236799,52.9091642303556,-27.7602817842482));
#46492=CARTESIAN_POINT('Ctrl Pts',(92.9444269784744,52.9091642303556,-27.7468727398237));
#46493=CARTESIAN_POINT('Ctrl Pts',(92.8324534504439,52.9091642303556,-27.6623413367348));
#46494=CARTESIAN_POINT('Ctrl Pts',(92.8013061460548,52.9091642303556,-27.5685948872344));
#46495=CARTESIAN_POINT('Ctrl Pts',(92.799574486947,52.9091642303556,-27.5190066584238));
#46496=CARTESIAN_POINT('Origin',(91.8066135338207,52.9027412397214,-27.7378360604352));
#46497=CARTESIAN_POINT('Ctrl Pts',(92.799574486947,52.9091642303556,-27.5190066584238));
#46498=CARTESIAN_POINT('Ctrl Pts',(92.7995825326335,52.8827017717369,-27.5192370567391));
#46499=CARTESIAN_POINT('Ctrl Pts',(92.798479340774,52.8552376752058,-27.5188535937621));
#46500=CARTESIAN_POINT('Ctrl Pts',(92.7960801340895,52.8269371231855,-27.5178512835582));
#46501=CARTESIAN_POINT('Ctrl Pts',(92.7937112851665,52.798994665119,-27.5168616558357));
#46502=CARTESIAN_POINT('Ctrl Pts',(92.7900790162604,52.7702366636646,-27.5152686939229));
#46503=CARTESIAN_POINT('Ctrl Pts',(92.7849921793536,52.7408681083946,-27.5130816382054));
#46504=CARTESIAN_POINT('Ctrl Pts',(92.7799553516936,52.7117882785857,-27.5109160836705));
#46505=CARTESIAN_POINT('Ctrl Pts',(92.7734924237047,52.6821097171389,-27.5081680109024));
#46506=CARTESIAN_POINT('Ctrl Pts',(92.765404604824,52.6520786604878,-27.5048609698548));
#46507=CARTESIAN_POINT('Ctrl Pts',(92.7573167859434,52.6220476038366,-27.5015539288072));
#46508=CARTESIAN_POINT('Ctrl Pts',(92.7476041043915,52.5916638604028,-27.4976878506761));
#46509=CARTESIAN_POINT('Ctrl Pts',(92.7360541744372,52.5612236043335,-27.4933018467499));
#46510=CARTESIAN_POINT('Ctrl Pts',(92.7330991671411,52.5534355762557,-27.492179703702));
#46511=CARTESIAN_POINT('Ctrl Pts',(92.7300238113001,52.545644114049,-27.4910236104018));
#46512=CARTESIAN_POINT('Ctrl Pts',(92.7268285534798,52.5378541626684,-27.4898342854968));
#46513=CARTESIAN_POINT('Ctrl Pts',(92.7188711581037,52.5184542498653,-27.4868724185576));
#46514=CARTESIAN_POINT('Ctrl Pts',(92.7101767630464,52.4990691131783,-27.4837064068877));
#46515=CARTESIAN_POINT('Ctrl Pts',(92.7006606548856,52.4796105949093,-27.4803162403255));
#46516=CARTESIAN_POINT('Ctrl Pts',(92.6913873878431,52.4606486376564,-27.477012587265));
#46517=CARTESIAN_POINT('Ctrl Pts',(92.6813332975435,52.4416161944588,-27.4734958218076));
#46518=CARTESIAN_POINT('Ctrl Pts',(92.6703856255951,52.4224651169446,-27.4697410451938));
#46519=CARTESIAN_POINT('Ctrl Pts',(92.6600972204623,52.4044673138387,-27.4662123805456));
#46520=CARTESIAN_POINT('Ctrl Pts',(92.6490190609803,52.3863642114878,-27.4624732767069));
#46521=CARTESIAN_POINT('Ctrl Pts',(92.6370345759336,52.3681547268865,-27.458500787915));
#46522=CARTESIAN_POINT('Ctrl Pts',(92.6308160148295,52.3587061112616,-27.4564395258589));
#46523=CARTESIAN_POINT('Ctrl Pts',(92.6243530944429,52.3492295495563,-27.4543154080672));
#46524=CARTESIAN_POINT('Ctrl Pts',(92.6176275955537,52.3397302068062,-27.4521252831043));
#46525=CARTESIAN_POINT('Ctrl Pts',(92.609494335032,52.328242489591,-27.4494767276304));
#46526=CARTESIAN_POINT('Ctrl Pts',(92.6009632781276,52.3167100009513,-27.4467276052794));
#46527=CARTESIAN_POINT('Ctrl Pts',(92.5922152542478,52.3054082085684,-27.4439406375534));
#46528=CARTESIAN_POINT('Ctrl Pts',(92.5834687852643,52.2941084249951,-27.4411541651903));
#46529=CARTESIAN_POINT('Ctrl Pts',(92.5745058521561,52.2830398167046,-27.4383300575137));
#46530=CARTESIAN_POINT('Ctrl Pts',(92.56554339079,52.2724402028626,-27.435537510811));
#46531=CARTESIAN_POINT('Ctrl Pts',(92.5585106512846,52.2641228087938,-27.4333462317957));
#46532=CARTESIAN_POINT('Ctrl Pts',(92.5514790381055,52.256093443872,-27.4311745506209));
#46533=CARTESIAN_POINT('Ctrl Pts',(92.5445658203466,52.2484483303653,-27.4290574445917));
#46534=CARTESIAN_POINT('Ctrl Pts',(92.54329815195,52.2470464551289,-27.4286692334143));
#46535=CARTESIAN_POINT('Ctrl Pts',(92.5420344891026,52.2456574539013,-27.42828285925));
#46536=CARTESIAN_POINT('Ctrl Pts',(92.5407755929645,52.2442818099896,-27.4278985406144));
#46537=CARTESIAN_POINT('Ctrl Pts',(92.5311567162241,52.2337708958448,-27.4249620683571));
#46538=CARTESIAN_POINT('Ctrl Pts',(92.5218266961505,52.224044938654,-27.4221406254651));
#46539=CARTESIAN_POINT('Ctrl Pts',(92.512678906236,52.2148663360492,-27.4193992294228));
#46540=CARTESIAN_POINT('Ctrl Pts',(92.502924802154,52.2050793770162,-27.4164761340548));
#46541=CARTESIAN_POINT('Ctrl Pts',(92.493377413219,52.1959147535735,-27.4136438594144));
#46542=CARTESIAN_POINT('Ctrl Pts',(92.4838693489093,52.1871302883452,-27.4108540293621));
#46543=CARTESIAN_POINT('Ctrl Pts',(92.478539917715,52.1822064467001,-27.409290282334));
#46544=CARTESIAN_POINT('Ctrl Pts',(92.4732222212661,52.1774028396885,-27.4077397839562));
#46545=CARTESIAN_POINT('Ctrl Pts',(92.4678827779518,52.1726825823636,-27.406193588306));
#46546=CARTESIAN_POINT('Ctrl Pts',(92.4597054329195,52.1654535192358,-27.4038255932596));
#46547=CARTESIAN_POINT('Ctrl Pts',(92.4514912517089,52.1584283151761,-27.4014678790904));
#46548=CARTESIAN_POINT('Ctrl Pts',(92.4429527259848,52.151369149827,-27.3990405483225));
#46549=CARTESIAN_POINT('Ctrl Pts',(92.4347571633677,52.1445935267848,-27.3967107150534));
#46550=CARTESIAN_POINT('Ctrl Pts',(92.4262624304622,52.1377865434798,-27.3943165837156));
#46551=CARTESIAN_POINT('Ctrl Pts',(92.4171960500039,52.1307800664057,-27.3917884326777));
#46552=CARTESIAN_POINT('Ctrl Pts',(92.4082174096396,52.1238413946657,-27.3892847478764));
#46553=CARTESIAN_POINT('Ctrl Pts',(92.3986778962865,52.1167064122434,-27.3866493958944));
#46554=CARTESIAN_POINT('Ctrl Pts',(92.3882986094023,52.1092598338701,-27.3838183958367));
#46555=CARTESIAN_POINT('Ctrl Pts',(92.379051873188,52.102625799501,-27.381296304382));
#46556=CARTESIAN_POINT('Ctrl Pts',(92.3691155496602,52.0957370582242,-27.3786139419962));
#46557=CARTESIAN_POINT('Ctrl Pts',(92.3587790446007,52.0888581317109,-27.3758607717882));
#46558=CARTESIAN_POINT('Ctrl Pts',(92.3485944408866,52.0820802952841,-27.3731480611219));
#46559=CARTESIAN_POINT('Ctrl Pts',(92.3380216878507,52.0753123832999,-27.370366834964));
#46560=CARTESIAN_POINT('Ctrl Pts',(92.3273574912128,52.0687611601057,-27.3676016534938));
#46561=CARTESIAN_POINT('Ctrl Pts',(92.3165589761217,52.062127422476,-27.3648016438119));
#46562=CARTESIAN_POINT('Ctrl Pts',(92.3056672369196,52.0557160121531,-27.3620183372146));
#46563=CARTESIAN_POINT('Ctrl Pts',(92.2950040765697,52.0496893964617,-27.3593347911937));
#46564=CARTESIAN_POINT('Ctrl Pts',(92.2901541100495,52.0469482875058,-27.3581142235637));
#46565=CARTESIAN_POINT('Ctrl Pts',(92.2853515653942,52.0442860608602,-27.3569142054807));
#46566=CARTESIAN_POINT('Ctrl Pts',(92.28062714896,52.041714535465,-27.3557420358312));
#46567=CARTESIAN_POINT('Ctrl Pts',(92.2627369566644,52.0319768071222,-27.351303320336));
#46568=CARTESIAN_POINT('Ctrl Pts',(92.2459845174411,52.0235444095723,-27.347258972424));
#46569=CARTESIAN_POINT('Ctrl Pts',(92.2305939552443,52.0162311112152,-27.3436151310912));
#46570=CARTESIAN_POINT('Ctrl Pts',(92.2152033930476,52.0089178128581,-27.3399712897585));
#46571=CARTESIAN_POINT('Ctrl Pts',(92.2011738918133,52.0027226232473,-27.336727376966));
#46572=CARTESIAN_POINT('Ctrl Pts',(92.1886817234887,51.9974711940837,-27.3338716374806));
#46573=CARTESIAN_POINT('Ctrl Pts',(92.1832824750159,51.9952014703533,-27.3326373563971));
#46574=CARTESIAN_POINT('Ctrl Pts',(92.1781799534336,51.9931113750862,-27.3314841721108));
#46575=CARTESIAN_POINT('Ctrl Pts',(92.1732522201069,51.9911363710239,-27.3303826589575));
#46576=CARTESIAN_POINT('Ctrl Pts',(92.1657005900604,51.9881097259053,-27.3286946171594));
#46577=CARTESIAN_POINT('Ctrl Pts',(92.1585591264631,51.9853511441383,-27.3271273786409));
#46578=CARTESIAN_POINT('Ctrl Pts',(92.1513862056211,51.9826712462811,-27.3255845872879));
#46579=CARTESIAN_POINT('Ctrl Pts',(92.1442404320733,51.9800014910112,-27.3240476349246));
#46580=CARTESIAN_POINT('Ctrl Pts',(92.1370633477383,51.9774100128494,-27.3225347584485));
#46581=CARTESIAN_POINT('Ctrl Pts',(92.1294222284564,51.9747578746734,-27.320963220674));
#46582=CARTESIAN_POINT('Ctrl Pts',(92.126578236002,51.9737707600005,-27.320378300925));
#46583=CARTESIAN_POINT('Ctrl Pts',(92.1236700074184,51.9727757183363,-27.3197853960483));
#46584=CARTESIAN_POINT('Ctrl Pts',(92.1206754255914,51.9717673653937,-27.3191808119844));
#46585=CARTESIAN_POINT('Ctrl Pts',(92.1106252795314,51.9683832219846,-27.3171517613528));
#46586=CARTESIAN_POINT('Ctrl Pts',(92.0995264963694,51.9648282018272,-27.3149736450291));
#46587=CARTESIAN_POINT('Ctrl Pts',(92.0877244014829,51.9613037125321,-27.3127429633446));
#46588=CARTESIAN_POINT('Ctrl Pts',(92.0763654199063,51.95791155128,-27.3105960332953));
#46589=CARTESIAN_POINT('Ctrl Pts',(92.0643551556425,51.9545481360596,-27.3084008751574));
#46590=CARTESIAN_POINT('Ctrl Pts',(92.0519999042615,51.9513473280052,-27.3062356848401));
#46591=CARTESIAN_POINT('Ctrl Pts',(92.0397332364305,51.9481694688114,-27.3040860183062));
#46592=CARTESIAN_POINT('Ctrl Pts',(92.0271267388339,51.9451519227365,-27.3019663390768));
#46593=CARTESIAN_POINT('Ctrl Pts',(92.0144753208496,51.9423760821347,-27.2999384911488));
#46594=CARTESIAN_POINT('Ctrl Pts',(92.0028572797442,51.9398269741805,-27.2980762792913));
#46595=CARTESIAN_POINT('Ctrl Pts',(91.9912014246821,51.9374809033084,-27.2962915571959));
#46596=CARTESIAN_POINT('Ctrl Pts',(91.9797301013945,51.9353657924834,-27.2946167534034));
#46597=CARTESIAN_POINT('Ctrl Pts',(91.9668798075013,51.9329964236636,-27.2927406210334));
#46598=CARTESIAN_POINT('Ctrl Pts',(91.954260838252,51.9309173302277,-27.2910030701162));
#46599=CARTESIAN_POINT('Ctrl Pts',(91.9421573945734,51.929137088445,-27.2894228600079));
#46600=CARTESIAN_POINT('Ctrl Pts',(91.9412401227511,51.929002171006,-27.2893031021733));
#46601=CARTESIAN_POINT('Ctrl Pts',(91.9403258097028,51.9288689498015,-27.2891842341398));
#46602=CARTESIAN_POINT('Ctrl Pts',(91.9394145782758,51.9287374188813,-27.2890662572368));
#46603=CARTESIAN_POINT('Ctrl Pts',(91.92384689182,51.9264903145086,-27.2870507127977));
#46604=CARTESIAN_POINT('Ctrl Pts',(91.9092566270244,51.9247404231331,-27.2853850215208));
#46605=CARTESIAN_POINT('Ctrl Pts',(91.8954160755832,51.9233471994304,-27.2839959814096));
#46606=CARTESIAN_POINT('Ctrl Pts',(91.880976029072,51.9218936290903,-27.2825467758706));
#46607=CARTESIAN_POINT('Ctrl Pts',(91.8673526126767,51.9208287889952,-27.2813984559449));
#46608=CARTESIAN_POINT('Ctrl Pts',(91.8543051981547,51.9200458663173,-27.2804887394972));
#46609=CARTESIAN_POINT('Ctrl Pts',(91.8405665094239,51.9192214630645,-27.2795308247251));
#46610=CARTESIAN_POINT('Ctrl Pts',(91.8274669474049,51.9187099883448,-27.2788371951367));
#46611=CARTESIAN_POINT('Ctrl Pts',(91.8147368609596,51.9184373557544,-27.2783618989374));
#46612=CARTESIAN_POINT('Ctrl Pts',(91.8069601678894,51.9182708070051,-27.2780715448478));
#46613=CARTESIAN_POINT('Ctrl Pts',(91.7993215366431,51.9181943348137,-27.2778632057998));
#46614=CARTESIAN_POINT('Ctrl Pts',(91.7917603763966,51.9181989150366,-27.2777315714116));
#46615=CARTESIAN_POINT('Origin',(93.0534326966558,57.4564726792019,-27.62510603896));
#46616=CARTESIAN_POINT('Origin',(93.0494221937018,57.4514593428278,-27.5102817842482));
#46617=CARTESIAN_POINT('Ctrl Pts',(92.9573956928758,57.0864000218178,-24.8804433389116));
#46618=CARTESIAN_POINT('Ctrl Pts',(92.9493584696284,57.086406499713,-24.8807237545189));
#46619=CARTESIAN_POINT('Ctrl Pts',(92.9417231303863,57.0868181693275,-24.8809825014137));
#46620=CARTESIAN_POINT('Ctrl Pts',(92.9344080536575,57.0875286156911,-24.8812224812918));
#46621=CARTESIAN_POINT('Ctrl Pts',(92.926689402406,57.0882782575495,-24.8814757009168));
#46622=CARTESIAN_POINT('Ctrl Pts',(92.9193266559892,57.0893609894526,-24.881708048254));
#46623=CARTESIAN_POINT('Ctrl Pts',(92.912214049225,57.0907123375237,-24.881923229189));
#46624=CARTESIAN_POINT('Ctrl Pts',(92.9048025606623,57.0921204711526,-24.8821474523314));
#46625=CARTESIAN_POINT('Ctrl Pts',(92.8976619934528,57.0938206682901,-24.8823530602747));
#46626=CARTESIAN_POINT('Ctrl Pts',(92.89067291599,57.095797057193,-24.8825441910883));
#46627=CARTESIAN_POINT('Ctrl Pts',(92.8835666064399,57.0978065972803,-24.8827385278564));
#46628=CARTESIAN_POINT('Ctrl Pts',(92.8766162065154,57.1001020103305,-24.8829179240678));
#46629=CARTESIAN_POINT('Ctrl Pts',(92.8697069690705,57.1027183285528,-24.8830862896059));
#46630=CARTESIAN_POINT('Ctrl Pts',(92.8629197888236,57.1052884274241,-24.8832516808323));
#46631=CARTESIAN_POINT('Ctrl Pts',(92.8561716396721,57.1081684833437,-24.8834064542107));
#46632=CARTESIAN_POINT('Ctrl Pts',(92.8493742008265,57.1114361827327,-24.8835535110958));
#46633=CARTESIAN_POINT('Ctrl Pts',(92.8430108747636,57.1144951932161,-24.8836911763152));
#46634=CARTESIAN_POINT('Ctrl Pts',(92.8366038496393,57.1178942606555,-24.8838220986043));
#46635=CARTESIAN_POINT('Ctrl Pts',(92.8301068291089,57.1217316311222,-24.8839476351368));
#46636=CARTESIAN_POINT('Ctrl Pts',(92.823729166216,57.1254985047403,-24.8840708654207));
#46637=CARTESIAN_POINT('Ctrl Pts',(92.8172639063182,57.1296877074136,-24.8841889396594));
#46638=CARTESIAN_POINT('Ctrl Pts',(92.8107035205133,57.1344247151985,-24.8843017301777));
#46639=CARTESIAN_POINT('Ctrl Pts',(92.8066697262669,57.1373373662705,-24.8843710818526));
#46640=CARTESIAN_POINT('Ctrl Pts',(92.8025993948504,57.1404649041369,-24.8844386523736));
#46641=CARTESIAN_POINT('Ctrl Pts',(92.7986760174547,57.1436805936476,-24.8845017754996));
#46642=CARTESIAN_POINT('Ctrl Pts',(92.7946675599186,57.14696601678,-24.884566267478));
#46643=CARTESIAN_POINT('Ctrl Pts',(92.7908129979662,57.1503432145007,-24.8846260974783));
#46644=CARTESIAN_POINT('Ctrl Pts',(92.7872709675291,57.1536346906258,-24.884679902876));
#46645=CARTESIAN_POINT('Ctrl Pts',(92.7850292695742,57.1557178165134,-24.8847139555055));
#46646=CARTESIAN_POINT('Ctrl Pts',(92.782911924114,57.15776572795,-24.8847456282031));
#46647=CARTESIAN_POINT('Ctrl Pts',(92.7809511680446,57.1597263377016,-24.8847748929009));
#46648=CARTESIAN_POINT('Ctrl Pts',(92.7799918739319,57.1606855602287,-24.8847892105678));
#46649=CARTESIAN_POINT('Ctrl Pts',(92.7790699685375,57.1616238118852,-24.8848029555238));
#46650=CARTESIAN_POINT('Ctrl Pts',(92.7781886850744,57.1625345769933,-24.8848161456254));
#46651=CARTESIAN_POINT('Ctrl Pts',(92.7756954226805,57.16511124669,-24.8848534620913));
#46652=CARTESIAN_POINT('Ctrl Pts',(92.7735236442462,57.1674644616485,-24.884886256975));
#46653=CARTESIAN_POINT('Ctrl Pts',(92.771441441573,57.1698013080081,-24.884916703575));
#46654=CARTESIAN_POINT('Ctrl Pts',(92.7693348114941,57.1721655691315,-24.8849475073599));
#46655=CARTESIAN_POINT('Ctrl Pts',(92.7673199416471,57.1745135684246,-24.8849759049816));
#46656=CARTESIAN_POINT('Ctrl Pts',(92.7651952379351,57.1770955226363,-24.8850026097952));
#46657=CARTESIAN_POINT('Ctrl Pts',(92.7632548939407,57.1794534416818,-24.8850269974424));
#46658=CARTESIAN_POINT('Ctrl Pts',(92.761222643774,57.1820065750422,-24.8850499863159));
#46659=CARTESIAN_POINT('Ctrl Pts',(92.7589783146509,57.1849711411294,-24.8850707814482));
#46660=CARTESIAN_POINT('Ctrl Pts',(92.7580088014041,57.186251784892,-24.8850797646031));
#46661=CARTESIAN_POINT('Ctrl Pts',(92.7570001873811,57.1876095453024,-24.8850883192602));
#46662=CARTESIAN_POINT('Ctrl Pts',(92.7559454135331,57.189063574765,-24.8850962752814));
#46663=CARTESIAN_POINT('Ctrl Pts',(92.7524930346067,57.1938227567303,-24.8851223161242));
#46664=CARTESIAN_POINT('Ctrl Pts',(92.7486338210156,57.1994906277064,-24.8851389328005));
#46665=CARTESIAN_POINT('Ctrl Pts',(92.7446010197934,57.2061219710511,-24.8851385328906));
#46666=CARTESIAN_POINT('Ctrl Pts',(92.7407316230351,57.212484619996,-24.8851381491845));
#46667=CARTESIAN_POINT('Ctrl Pts',(92.7367028669631,57.219735678952,-24.8851220777509));
#46668=CARTESIAN_POINT('Ctrl Pts',(92.7327631552211,57.2279022090058,-24.8850818773154));
#46669=CARTESIAN_POINT('Ctrl Pts',(92.7290898381933,57.2355165361111,-24.8850443951456));
#46670=CARTESIAN_POINT('Ctrl Pts',(92.7254944185141,57.2439273761042,-24.884985911954));
#46671=CARTESIAN_POINT('Ctrl Pts',(92.7222091131766,57.2531236766075,-24.8848983839375));
#46672=CARTESIAN_POINT('Ctrl Pts',(92.7190205427168,57.2620491946676,-24.8848134331585));
#46673=CARTESIAN_POINT('Ctrl Pts',(92.7161243417203,57.2717151140364,-24.8847011065318));
#46674=CARTESIAN_POINT('Ctrl Pts',(92.7137580453587,57.2820706111862,-24.8845531568977));
#46675=CARTESIAN_POINT('Ctrl Pts',(92.7114595518288,57.2921293864031,-24.8844094465484));
#46676=CARTESIAN_POINT('Ctrl Pts',(92.7096612742743,57.3028390465021,-24.8842321089147));
#46677=CARTESIAN_POINT('Ctrl Pts',(92.7086015232545,57.3141084924484,-24.8840129675461));
#46678=CARTESIAN_POINT('Ctrl Pts',(92.707923421566,57.3213194601023,-24.8838727458061));
#46679=CARTESIAN_POINT('Ctrl Pts',(92.70754810321,57.3287587034227,-24.8837153963391));
#46680=CARTESIAN_POINT('Ctrl Pts',(92.707541917427,57.336391793393,-24.8835386873692));
#46681=CARTESIAN_POINT('Origin',(91.404,57.4514593428278,-27.5102817842482));
#46682=CARTESIAN_POINT('',(93.0494221937018,57.4514593428278,-27.7602817842482));
#46683=CARTESIAN_POINT('Origin',(93.0494221937018,57.4514593428278,-27.5102817842482));
#46684=CARTESIAN_POINT('',(91.404,57.4514593428278,-27.7602817842482));
#46685=CARTESIAN_POINT('Origin',(88.5278509500009,52.9122961438483,-27.4642198865119));
#46686=CARTESIAN_POINT('Ctrl Pts',(88.5331445661206,51.9181989163696,-27.2777315325987));
#46687=CARTESIAN_POINT('Ctrl Pts',(87.9860911180761,51.9178663662893,-27.287254264485));
#46688=CARTESIAN_POINT('Ctrl Pts',(87.5334157825584,52.3616549885729,-27.2874088639291));
#46689=CARTESIAN_POINT('Ctrl Pts',(87.5337537227321,52.9175897438779,-27.2777315320196));
#46690=CARTESIAN_POINT('Origin',(93.0494221937018,50.9013478902835,-27.5102817842482));
#46691=CARTESIAN_POINT('',(93.0494221937018,67.3512405474592,-27.7602817842482));
#46692=CARTESIAN_POINT('Origin',(93.0494221937018,67.3512405474592,-27.5102817842482));
#46693=CARTESIAN_POINT('',(93.0494221937018,50.9013478902835,-27.7602817842482));
#46694=CARTESIAN_POINT('Origin',(93.0494221937018,57.4514593428278,-27.5102817842482));
#46695=CARTESIAN_POINT('Origin',(91.404,67.3512405474592,-27.5102817842482));
#46696=CARTESIAN_POINT('',(91.404,67.3512405474592,-27.7602817842482));
#46697=CARTESIAN_POINT('Origin',(93.0494221937018,67.3512405474592,-27.5102817842482));
#46698=CARTESIAN_POINT('Origin',(88.5182960798129,71.8999545319014,-27.7378360437823));
#46699=CARTESIAN_POINT('Ctrl Pts',(87.5337537390916,71.8851060371584,-27.277731532599));
#46700=CARTESIAN_POINT('Ctrl Pts',(87.53342120333,72.4321433005729,-27.2872539829107));
#46701=CARTESIAN_POINT('Ctrl Pts',(87.9772318128631,72.8848347988682,-27.2874084812367));
#46702=CARTESIAN_POINT('Ctrl Pts',(88.5331445661206,72.8844968723473,-27.2777315323141));
#46703=CARTESIAN_POINT('Origin',(93.0191694252739,67.3890654630737,-26.6439487765143));
#46704=CARTESIAN_POINT('Origin',(93.0494221937018,67.3512405474592,-27.5102817842482));
#46705=CARTESIAN_POINT('Ctrl Pts',(92.7075412463564,67.4663075686004,-24.8835384707898));
#46706=CARTESIAN_POINT('Ctrl Pts',(92.7075504911139,67.4777426255913,-24.8838032172342));
#46707=CARTESIAN_POINT('Ctrl Pts',(92.7083420477196,67.4886497540212,-24.8840280837955));
#46708=CARTESIAN_POINT('Ctrl Pts',(92.7097085022045,67.4989635307356,-24.8842174244859));
#46709=CARTESIAN_POINT('Ctrl Pts',(92.71113219946,67.5097093665926,-24.8844146969338));
#46710=CARTESIAN_POINT('Ctrl Pts',(92.713179312243,67.5198117916783,-24.8845734580211));
#46711=CARTESIAN_POINT('Ctrl Pts',(92.7156403984856,67.5292487342679,-24.8847000210624));
#46712=CARTESIAN_POINT('Ctrl Pts',(92.7182722340386,67.5393404086627,-24.8848353650036));
#46713=CARTESIAN_POINT('Ctrl Pts',(92.7213768189908,67.5486717745014,-24.8849339425601));
#46714=CARTESIAN_POINT('Ctrl Pts',(92.7247370834889,67.5572629374985,-24.8850041666777));
#46715=CARTESIAN_POINT('Ctrl Pts',(92.7282251410874,67.5661808281554,-24.8850770614654));
#46716=CARTESIAN_POINT('Ctrl Pts',(92.7319884761475,67.574302186573,-24.885119458355));
#46717=CARTESIAN_POINT('Ctrl Pts',(92.7358318064281,67.581684152941,-24.8851406210401));
#46718=CARTESIAN_POINT('Ctrl Pts',(92.7399059810821,67.5895095070159,-24.8851630548329));
#46719=CARTESIAN_POINT('Ctrl Pts',(92.7440699059194,67.5965049944991,-24.885161676286));
#46720=CARTESIAN_POINT('Ctrl Pts',(92.7481465517838,67.6027605562548,-24.8851465341023));
#46721=CARTESIAN_POINT('Ctrl Pts',(92.7507279109511,67.6067216193989,-24.8851369459713));
#46722=CARTESIAN_POINT('Ctrl Pts',(92.7532754129622,67.6103863687029,-24.8851218152931));
#46723=CARTESIAN_POINT('Ctrl Pts',(92.7557546486568,67.61377917708,-24.8851033925188));
#46724=CARTESIAN_POINT('Ctrl Pts',(92.7591697378972,67.6184526913442,-24.8850780155775));
#46725=CARTESIAN_POINT('Ctrl Pts',(92.7623842037576,67.6225195494292,-24.8850449162202));
#46726=CARTESIAN_POINT('Ctrl Pts',(92.7653969670374,67.6261426478055,-24.8850092526626));
#46727=CARTESIAN_POINT('Ctrl Pts',(92.7686419379939,67.6300449952228,-24.8849708403487));
#46728=CARTESIAN_POINT('Ctrl Pts',(92.771653731108,67.6334326789886,-24.8849294308637));
#46729=CARTESIAN_POINT('Ctrl Pts',(92.7744850042334,67.6364798633546,-24.8848883008862));
#46730=CARTESIAN_POINT('Ctrl Pts',(92.7776350627736,67.6398701435256,-24.8848425399048));
#46731=CARTESIAN_POINT('Ctrl Pts',(92.78056226537,67.6428390794203,-24.8847971103167));
#46732=CARTESIAN_POINT('Ctrl Pts',(92.7833916729685,67.6455889758805,-24.8847530502228));
#46733=CARTESIAN_POINT('Ctrl Pts',(92.7864964029317,67.6486064576813,-24.8847047027547));
#46734=CARTESIAN_POINT('Ctrl Pts',(92.7894838282668,67.6513604836725,-24.8846580010882));
#46735=CARTESIAN_POINT('Ctrl Pts',(92.7925693912674,67.6540727362461,-24.8846105720722));
#46736=CARTESIAN_POINT('Ctrl Pts',(92.7954657986177,67.6566187183857,-24.8845660506184));
#46737=CARTESIAN_POINT('Ctrl Pts',(92.7984492567942,67.6591278762396,-24.8845208674399));
#46738=CARTESIAN_POINT('Ctrl Pts',(92.8017309825786,67.6617452426844,-24.8844702331798));
#46739=CARTESIAN_POINT('Ctrl Pts',(92.8019453022167,67.6619161750128,-24.8844669264086));
#46740=CARTESIAN_POINT('Ctrl Pts',(92.8021609050953,67.6620875538913,-24.8844635953467));
#46741=CARTESIAN_POINT('Ctrl Pts',(92.8023778547665,67.6622594131785,-24.8844602382099));
#46742=CARTESIAN_POINT('Ctrl Pts',(92.8079343607604,67.6666610661242,-24.8843742553606));
#46743=CARTESIAN_POINT('Ctrl Pts',(92.8142947872118,67.6713118167228,-24.8842710623815));
#46744=CARTESIAN_POINT('Ctrl Pts',(92.8214108322277,67.6759352254952,-24.8841428508144));
#46745=CARTESIAN_POINT('Ctrl Pts',(92.8280184135312,67.6802282772247,-24.8840238003654));
#46746=CARTESIAN_POINT('Ctrl Pts',(92.8352776614403,67.6844964798331,-24.8838831172043));
#46747=CARTESIAN_POINT('Ctrl Pts',(92.8431072049861,67.6885310989416,-24.8837165904037));
#46748=CARTESIAN_POINT('Ctrl Pts',(92.8506175144486,67.6924012144714,-24.8835568534026));
#46749=CARTESIAN_POINT('Ctrl Pts',(92.8586522666018,67.6960554698809,-24.883373306699));
#46750=CARTESIAN_POINT('Ctrl Pts',(92.8670999138635,67.6993372518544,-24.8831648268624));
#46751=CARTESIAN_POINT('Ctrl Pts',(92.8753009629071,67.7025232341855,-24.8829624328334));
#46752=CARTESIAN_POINT('Ctrl Pts',(92.8838905459548,67.7053575319191,-24.8827365333534));
#46753=CARTESIAN_POINT('Ctrl Pts',(92.8927350326278,67.7077348494534,-24.8824888620331));
#46754=CARTESIAN_POINT('Ctrl Pts',(92.9015043416216,67.7100919599117,-24.8822432959061));
#46755=CARTESIAN_POINT('Ctrl Pts',(92.9105234854376,67.7119993673599,-24.8819763327968));
#46756=CARTESIAN_POINT('Ctrl Pts',(92.9196407350819,67.7134006690657,-24.8816924309698));
#46757=CARTESIAN_POINT('Ctrl Pts',(92.9287558541877,67.7148016433122,-24.8814085954856));
#46758=CARTESIAN_POINT('Ctrl Pts',(92.9379681586699,67.7156965642222,-24.8811078517036));
#46759=CARTESIAN_POINT('Ctrl Pts',(92.9471167454968,67.716080419077,-24.8807972208573));
#46760=CARTESIAN_POINT('Ctrl Pts',(92.950554946425,67.7162246785286,-24.8806804802848));
#46761=CARTESIAN_POINT('Ctrl Pts',(92.9539841226439,67.7162972857901,-24.8805623673079));
#46762=CARTESIAN_POINT('Ctrl Pts',(92.9573957894904,67.7162998731514,-24.8804433355402));
#46763=CARTESIAN_POINT('Origin',(91.7970585045287,71.8903996457415,-27.4642199097832));
#46764=CARTESIAN_POINT('Ctrl Pts',(91.7917581480727,72.8844968641782,-27.2777315326203));
#46765=CARTESIAN_POINT('Ctrl Pts',(91.8067690386372,72.8845059889354,-27.2779928319572));
#46766=CARTESIAN_POINT('Ctrl Pts',(91.8229163804817,72.8842103756137,-27.2785813937925));
#46767=CARTESIAN_POINT('Ctrl Pts',(91.8399484114237,72.8834601380065,-27.2795664652022));
#46768=CARTESIAN_POINT('Ctrl Pts',(91.856261888539,72.88274155171,-27.280509978043));
#46769=CARTESIAN_POINT('Ctrl Pts',(91.8733872644979,72.8816050726757,-27.2818172619264));
#46770=CARTESIAN_POINT('Ctrl Pts',(91.8911140431096,72.8799399762944,-27.283506853334));
#46771=CARTESIAN_POINT('Ctrl Pts',(91.9082437768682,72.8783309610119,-27.2851395386405));
#46772=CARTESIAN_POINT('Ctrl Pts',(91.9259354496601,72.8762277197284,-27.2871288872469));
#46773=CARTESIAN_POINT('Ctrl Pts',(91.944004620631,72.8735606433863,-27.2894537250465));
#46774=CARTESIAN_POINT('Ctrl Pts',(91.9617837144952,72.870936383496,-27.2917412405901));
#46775=CARTESIAN_POINT('Ctrl Pts',(91.979928673497,72.8677656987519,-27.2943531306177));
#46776=CARTESIAN_POINT('Ctrl Pts',(91.9982636477304,72.8640207636607,-27.2972373943181));
#46777=CARTESIAN_POINT('Ctrl Pts',(92.0162333022607,72.8603504454498,-27.3000641897972));
#46778=CARTESIAN_POINT('Ctrl Pts',(92.0343858367356,72.8561281939508,-27.3031520784812));
#46779=CARTESIAN_POINT('Ctrl Pts',(92.0525499965175,72.8513715445963,-27.3064284956818));
#46780=CARTESIAN_POINT('Ctrl Pts',(92.0602893818763,72.8493448313977,-27.3078245115514));
#46781=CARTESIAN_POINT('Ctrl Pts',(92.0680307746432,72.8472216791008,-27.3092545043771));
#46782=CARTESIAN_POINT('Ctrl Pts',(92.0757603666998,72.8450061192078,-27.3107118964576));
#46783=CARTESIAN_POINT('Ctrl Pts',(92.0920960100246,72.8403237768654,-27.3137919344514));
#46784=CARTESIAN_POINT('Ctrl Pts',(92.1083787104633,72.8352263994775,-27.3169947412012));
#46785=CARTESIAN_POINT('Ctrl Pts',(92.1244158943214,72.8297725606152,-27.3202529857092));
#46786=CARTESIAN_POINT('Ctrl Pts',(92.1458241229228,72.8224921658681,-27.3246024552848));
#46787=CARTESIAN_POINT('Ctrl Pts',(92.1669052357429,72.8145505681601,-27.3291378896173));
#46788=CARTESIAN_POINT('Ctrl Pts',(92.1877313644329,72.8059089198293,-27.3338176734347));
#46789=CARTESIAN_POINT('Ctrl Pts',(92.2085145819247,72.7972850771833,-27.3384878147912));
#46790=CARTESIAN_POINT('Ctrl Pts',(92.2290448883532,72.7879643905306,-27.343302269629));
#46791=CARTESIAN_POINT('Ctrl Pts',(92.2494062348515,72.7778619440129,-27.3482390301586));
#46792=CARTESIAN_POINT('Ctrl Pts',(92.2692310177777,72.7680257178452,-27.3530456968428));
#46793=CARTESIAN_POINT('Ctrl Pts',(92.2888964610637,72.7574485673717,-27.3579687952405));
#46794=CARTESIAN_POINT('Ctrl Pts',(92.3084781551229,72.7460048262558,-27.362998663835));
#46795=CARTESIAN_POINT('Ctrl Pts',(92.3280598491822,72.7345610851399,-27.3680285324294));
#46796=CARTESIAN_POINT('Ctrl Pts',(92.3475586150752,72.7222512524401,-27.3731655771243));
#46797=CARTESIAN_POINT('Ctrl Pts',(92.3670359415846,72.7088964488753,-27.3784044306712));
#46798=CARTESIAN_POINT('Ctrl Pts',(92.3856429925562,72.6961383575362,-27.3834092045518));
#46799=CARTESIAN_POINT('Ctrl Pts',(92.4042314293976,72.6824252958679,-27.388507208402));
#46800=CARTESIAN_POINT('Ctrl Pts',(92.4228084859175,72.6676471937548,-27.3936950000938));
#46801=CARTESIAN_POINT('Ctrl Pts',(92.434863209552,72.6580576262889,-27.397061378134));
#46802=CARTESIAN_POINT('Ctrl Pts',(92.4469126076235,72.6480188075596,-27.4004655310484));
#46803=CARTESIAN_POINT('Ctrl Pts',(92.4589498589383,72.6374927905806,-27.4039051992966));
#46804=CARTESIAN_POINT('Ctrl Pts',(92.4762658070352,72.6223507985336,-27.4088532655368));
#46805=CARTESIAN_POINT('Ctrl Pts',(92.4935945083274,72.6061615776174,-27.4139015466541));
#46806=CARTESIAN_POINT('Ctrl Pts',(92.5106650090142,72.5890247943178,-27.4189725727717));
#46807=CARTESIAN_POINT('Ctrl Pts',(92.5277331591984,72.5718903706475,-27.4240429006402));
#46808=CARTESIAN_POINT('Ctrl Pts',(92.5445421449354,72.5538089577779,-27.4291356124447));
#46809=CARTESIAN_POINT('Ctrl Pts',(92.5608336021031,72.5349299631047,-27.4341702361124));
#46810=CARTESIAN_POINT('Ctrl Pts',(92.5768648485966,72.5163525078139,-27.4391244456829));
#46811=CARTESIAN_POINT('Ctrl Pts',(92.5923940261778,72.4970033105206,-27.4440220472168));
#46812=CARTESIAN_POINT('Ctrl Pts',(92.6072016984985,72.4770661623052,-27.4487887720046));
#46813=CARTESIAN_POINT('Ctrl Pts',(92.6217560505457,72.457470086186,-27.4534739506857));
#46814=CARTESIAN_POINT('Ctrl Pts',(92.6356126086581,72.4373066073042,-27.4580323798762));
#46815=CARTESIAN_POINT('Ctrl Pts',(92.6486016112635,72.4167819306283,-27.4624008500658));
#46816=CARTESIAN_POINT('Ctrl Pts',(92.6615906138689,72.3962572539523,-27.4667693202555));
#46817=CARTESIAN_POINT('Ctrl Pts',(92.6737113451854,72.3753719225386,-27.4709475421859));
#46818=CARTESIAN_POINT('Ctrl Pts',(92.6848442257932,72.3543556558134,-27.4748842178008));
#46819=CARTESIAN_POINT('Ctrl Pts',(92.6963930036007,72.3325542727481,-27.4789679579916));
#46820=CARTESIAN_POINT('Ctrl Pts',(92.7068797504755,72.3106139859464,-27.4827913778064));
#46821=CARTESIAN_POINT('Ctrl Pts',(92.7163256671458,72.2888739940922,-27.4863139244371));
#46822=CARTESIAN_POINT('Ctrl Pts',(92.7200351656939,72.2803364988937,-27.4876972609695));
#46823=CARTESIAN_POINT('Ctrl Pts',(92.7235846684951,72.2718298291462,-27.4890344203734));
#46824=CARTESIAN_POINT('Ctrl Pts',(92.726977402144,72.26337404553,-27.4903238527028));
#46825=CARTESIAN_POINT('Ctrl Pts',(92.7364032191112,72.2398818775825,-27.4939062008581));
#46826=CARTESIAN_POINT('Ctrl Pts',(92.7446740755255,72.2166555472343,-27.4971290112295));
#46827=CARTESIAN_POINT('Ctrl Pts',(92.7519462367104,72.1937810708427,-27.5000071061327));
#46828=CARTESIAN_POINT('Ctrl Pts',(92.7596170465543,72.1696526509389,-27.5030429737591));
#46829=CARTESIAN_POINT('Ctrl Pts',(92.7661767464891,72.1459151048007,-27.5056955013014));
#46830=CARTESIAN_POINT('Ctrl Pts',(92.7717739117682,72.1226223353227,-27.5079817670448));
#46831=CARTESIAN_POINT('Ctrl Pts',(92.7778311661206,72.0974148915076,-27.5104559646848));
#46832=CARTESIAN_POINT('Ctrl Pts',(92.7827614184816,72.0727277201446,-27.5125014960979));
#46833=CARTESIAN_POINT('Ctrl Pts',(92.7867101812762,72.0485853022528,-27.5141356864777));
#46834=CARTESIAN_POINT('Ctrl Pts',(92.7908251113911,72.0234269507391,-27.5158386449883));
#46835=CARTESIAN_POINT('Ctrl Pts',(92.7938742541506,71.9988591223046,-27.5170952206086));
#46836=CARTESIAN_POINT('Ctrl Pts',(92.7959754243321,71.9748775179379,-27.5179158399635));
#46837=CARTESIAN_POINT('Ctrl Pts',(92.7981519117953,71.9500362834153,-27.5187658747459));
#46838=CARTESIAN_POINT('Ctrl Pts',(92.7993112990329,71.9258228784415,-27.5191484803745));
#46839=CARTESIAN_POINT('Ctrl Pts',(92.7995346401974,71.9022162814444,-27.5190605582504));
#46840=CARTESIAN_POINT('Ctrl Pts',(92.7995621155305,71.8993122081308,-27.5190497421088));
#46841=CARTESIAN_POINT('Ctrl Pts',(92.7995753643388,71.8964173116672,-27.5190317836364));
#46842=CARTESIAN_POINT('Ctrl Pts',(92.799574486947,71.8935315502114,-27.5190066584238));
#46843=CARTESIAN_POINT('Origin',(93.0425745881366,71.730397139776,-27.3141750723323));
#46844=CARTESIAN_POINT('Origin',(93.0494221937018,71.7389593428278,-27.5102817842482));
#46845=CARTESIAN_POINT('Ctrl Pts',(92.9573956928779,71.3739000218215,-24.8804433389117));
#46846=CARTESIAN_POINT('Ctrl Pts',(92.9493585454701,71.373906499964,-24.8807237518871));
#46847=CARTESIAN_POINT('Ctrl Pts',(92.9417232591453,71.3743181815765,-24.8809824975313));
#46848=CARTESIAN_POINT('Ctrl Pts',(92.9344082056668,71.3750286558979,-24.8812224775173));
#46849=CARTESIAN_POINT('Ctrl Pts',(92.926689603549,71.3757783248672,-24.8814756964492));
#46850=CARTESIAN_POINT('Ctrl Pts',(92.9193268711001,71.3768610995677,-24.8817080447346));
#46851=CARTESIAN_POINT('Ctrl Pts',(92.9122142422247,71.3782125122899,-24.8819232279862));
#46852=CARTESIAN_POINT('Ctrl Pts',(92.9048027523808,71.3796207091522,-24.8821474528842));
#46853=CARTESIAN_POINT('Ctrl Pts',(92.8976621432334,71.3813209915535,-24.8823530641747));
#46854=CARTESIAN_POINT('Ctrl Pts',(92.8906729876198,71.3832974947587,-24.8825441994193));
#46855=CARTESIAN_POINT('Ctrl Pts',(92.8835666064031,71.3853071488612,-24.8827385404796));
#46856=CARTESIAN_POINT('Ctrl Pts',(92.876616097104,71.3876027053228,-24.8829179421344));
#46857=CARTESIAN_POINT('Ctrl Pts',(92.8697067206577,71.3902192030663,-24.8830863136012));
#46858=CARTESIAN_POINT('Ctrl Pts',(92.8629193910722,71.3927894831319,-24.8832517109633));
#46859=CARTESIAN_POINT('Ctrl Pts',(92.8561710641688,71.3956697562724,-24.8834064909051));
#46860=CARTESIAN_POINT('Ctrl Pts',(92.849373428401,71.3989377149367,-24.8835535540761));
#46861=CARTESIAN_POINT('Ctrl Pts',(92.8430098683376,71.4019969920082,-24.8836912262542));
#46862=CARTESIAN_POINT('Ctrl Pts',(92.8366025917097,71.4053963682115,-24.8838221551547));
#46863=CARTESIAN_POINT('Ctrl Pts',(92.8301053103937,71.4092340959529,-24.8839476973225));
#46864=CARTESIAN_POINT('Ctrl Pts',(92.8237285134945,71.4130006575609,-24.884070911459));
#46865=CARTESIAN_POINT('Ctrl Pts',(92.8172641427705,71.4171894474612,-24.884188970374));
#46866=CARTESIAN_POINT('Ctrl Pts',(92.8107046797196,71.4219258773274,-24.8843017458954));
#46867=CARTESIAN_POINT('Ctrl Pts',(92.8066706739657,71.424838735466,-24.8843711017404));
#46868=CARTESIAN_POINT('Ctrl Pts',(92.8026001281917,71.4279664985034,-24.884438675858));
#46869=CARTESIAN_POINT('Ctrl Pts',(92.7986765321921,71.4311824315401,-24.8845018020229));
#46870=CARTESIAN_POINT('Ctrl Pts',(92.7946678855927,71.4344680753813,-24.8845662965545));
#46871=CARTESIAN_POINT('Ctrl Pts',(92.7908131274925,71.4378455113012,-24.8846261286057));
#46872=CARTESIAN_POINT('Ctrl Pts',(92.7872708886383,71.4411372479746,-24.8846799355995));
#46873=CARTESIAN_POINT('Ctrl Pts',(92.7850297394595,71.4432199062159,-24.8847139788995));
#46874=CARTESIAN_POINT('Ctrl Pts',(92.7829128621132,71.4452673801501,-24.8847456435408));
#46875=CARTESIAN_POINT('Ctrl Pts',(92.7809524638037,71.4472276321099,-24.8847749014572));
#46876=CARTESIAN_POINT('Ctrl Pts',(92.7799928243755,71.4481871998981,-24.8847892235723));
#46877=CARTESIAN_POINT('Ctrl Pts',(92.7790705879356,71.4491257932585,-24.8848029726552));
#46878=CARTESIAN_POINT('Ctrl Pts',(92.7781889900059,71.4500368921236,-24.8848161665716));
#46879=CARTESIAN_POINT('Ctrl Pts',(92.7756954445853,71.4526138791223,-24.8848534847509));
#46880=CARTESIAN_POINT('Ctrl Pts',(92.7735233584918,71.4549674539904,-24.8848862809749));
#46881=CARTESIAN_POINT('Ctrl Pts',(92.7714408424394,71.4573046892033,-24.8849167281682));
#46882=CARTESIAN_POINT('Ctrl Pts',(92.7693339108369,71.4596693263098,-24.8849475323264));
#46883=CARTESIAN_POINT('Ctrl Pts',(92.7673187320954,71.4620177313873,-24.8849759295989));
#46884=CARTESIAN_POINT('Ctrl Pts',(92.7651937368935,71.4646001011288,-24.8850026328906));
#46885=CARTESIAN_POINT('Ctrl Pts',(92.7632530991766,71.4669584330982,-24.8850270194939));
#46886=CARTESIAN_POINT('Ctrl Pts',(92.7612205671457,71.4695119930853,-24.8850500063078));
#46887=CARTESIAN_POINT('Ctrl Pts',(92.758975982747,71.4724769924165,-24.8850707979339));
#46888=CARTESIAN_POINT('Ctrl Pts',(92.7580066308555,71.4737574645216,-24.8850797770581));
#46889=CARTESIAN_POINT('Ctrl Pts',(92.7569982051748,71.4751150113565,-24.8850883276495));
#46890=CARTESIAN_POINT('Ctrl Pts',(92.7559436536418,71.4765687684177,-24.8850962796826));
#46891=CARTESIAN_POINT('Ctrl Pts',(92.7524910250714,71.4813284060522,-24.8851223148416));
#46892=CARTESIAN_POINT('Ctrl Pts',(92.7486316187187,71.486996719549,-24.8851389241763));
#46893=CARTESIAN_POINT('Ctrl Pts',(92.7445986903167,71.4936284785373,-24.8851385151839));
#46894=CARTESIAN_POINT('Ctrl Pts',(92.7407291682545,71.4999915316735,-24.885138122763));
#46895=CARTESIAN_POINT('Ctrl Pts',(92.7367003468809,71.5072429712717,-24.8851220409879));
#46896=CARTESIAN_POINT('Ctrl Pts',(92.732760637572,71.5154098437115,-24.88508182856));
#46897=CARTESIAN_POINT('Ctrl Pts',(92.7290872480776,71.5230246449751,-24.885044334446));
#46898=CARTESIAN_POINT('Ctrl Pts',(92.7254918178608,71.5314359581707,-24.8849858370247));
#46899=CARTESIAN_POINT('Ctrl Pts',(92.7222065850773,71.5406327193968,-24.8848982920129));
#46900=CARTESIAN_POINT('Ctrl Pts',(92.7190180539435,71.5495587716531,-24.8848133239106));
#46901=CARTESIAN_POINT('Ctrl Pts',(92.7161219762362,71.5592252278155,-24.8847009768206));
#46902=CARTESIAN_POINT('Ctrl Pts',(92.7137559161361,71.5695812533075,-24.8845530028715));
#46903=CARTESIAN_POINT('Ctrl Pts',(92.7114576157062,71.5796407010112,-24.8844092666279));
#46904=CARTESIAN_POINT('Ctrl Pts',(92.7096596537023,71.5903510462185,-24.8842318983984));
#46905=CARTESIAN_POINT('Ctrl Pts',(92.7086003814082,71.6016211767143,-24.8840127206724));
#46906=CARTESIAN_POINT('Ctrl Pts',(92.7079230002757,71.6088281751425,-24.883872561379));
#46907=CARTESIAN_POINT('Ctrl Pts',(92.7075480995916,71.6162631691764,-24.8837152929252));
#46908=CARTESIAN_POINT('Ctrl Pts',(92.7075419174268,71.6238917921852,-24.8835386873637));
#46909=CARTESIAN_POINT('Origin',(91.404,71.7389593428278,-27.5102817842482));
#46910=CARTESIAN_POINT('',(93.0494221937018,71.7389593428278,-27.7602817842482));
#46911=CARTESIAN_POINT('Origin',(93.0494221937018,71.7389593428278,-27.5102817842482));
#46912=CARTESIAN_POINT('',(91.404,71.7389593428278,-27.7602817842482));
#46913=CARTESIAN_POINT('Origin',(93.0494221937018,50.9013478902835,-27.5102817842482));
#46914=CARTESIAN_POINT('',(93.0494221937018,71.8935315502114,-27.7602817842482));
#46915=CARTESIAN_POINT('Ctrl Pts',(92.799574486947,71.8935315502114,-27.5190066584238));
#46916=CARTESIAN_POINT('Ctrl Pts',(92.8013061460548,71.8935315502114,-27.5685948872344));
#46917=CARTESIAN_POINT('Ctrl Pts',(92.8199954032246,71.8935315502114,-27.6248434898966));
#46918=CARTESIAN_POINT('Ctrl Pts',(92.8562640642533,71.8935315502114,-27.6690794223199));
#46919=CARTESIAN_POINT('Ctrl Pts',(92.8804431716058,71.8935315502114,-27.6985700439355));
#46920=CARTESIAN_POINT('Ctrl Pts',(92.9124353473401,71.8935315502114,-27.7227217010004));
#46921=CARTESIAN_POINT('Ctrl Pts',(92.9464103603586,71.8935315502114,-27.7381496360786));
#46922=CARTESIAN_POINT('Ctrl Pts',(92.9803853733771,71.8935315502114,-27.7535775711568));
#46923=CARTESIAN_POINT('Ctrl Pts',(93.0163432236799,71.8935315502114,-27.7602817842482));
#46924=CARTESIAN_POINT('Ctrl Pts',(93.0494221937018,71.8935315502114,-27.7602817842482));
#46925=CARTESIAN_POINT('',(93.0494221937018,50.9013478902835,-27.7602817842482));
#46926=CARTESIAN_POINT('Origin',(93.0494221937018,71.7389593428278,-27.5102817842482));
#46927=CARTESIAN_POINT('Origin',(93.0494221937018,71.7389593428278,-27.5102817842482));
#46928=CARTESIAN_POINT('Ctrl Pts',(92.7077388520571,67.4662967671358,-24.8891781567063));
#46929=CARTESIAN_POINT('Ctrl Pts',(92.6968787887393,67.4662953183595,-24.5781866427542));
#46930=CARTESIAN_POINT('Ctrl Pts',(92.6641499508886,67.6716078817332,-23.6409553636562));
#46931=CARTESIAN_POINT('Ctrl Pts',(92.6267125028448,69.0137460144912,-22.5688871428298));
#46932=CARTESIAN_POINT('Ctrl Pts',(92.6428124287602,71.0265649540913,-23.0299286825069));
#46933=CARTESIAN_POINT('Ctrl Pts',(92.6860186075126,71.6239031018604,-24.2671917523392));
#46934=CARTESIAN_POINT('Ctrl Pts',(92.7077385046799,71.6239031231742,-24.8891682091231));
#46935=CARTESIAN_POINT('Ctrl Pts',(92.7077379612972,67.5317476921911,-24.8891778741022));
#46936=CARTESIAN_POINT('Ctrl Pts',(92.6972270729786,67.5315268099687,-24.5879816959701));
#46937=CARTESIAN_POINT('Ctrl Pts',(92.6655255500417,67.7296891466687,-23.6799369921981));
#46938=CARTESIAN_POINT('Ctrl Pts',(92.6292316402351,69.0299731836233,-22.640128621805));
#46939=CARTESIAN_POINT('Ctrl Pts',(92.6448392923052,70.981049328723,-23.0874167414357));
#46940=CARTESIAN_POINT('Ctrl Pts',(92.6867160701872,71.5588911383287,-24.2867822429829));
#46941=CARTESIAN_POINT('Ctrl Pts',(92.7077376250889,71.5584522051385,-24.889168239839));
#46942=CARTESIAN_POINT('Ctrl Pts',(92.7620808900696,67.6619232897253,-24.8872795550526));
#46943=CARTESIAN_POINT('Ctrl Pts',(92.7518598776807,67.661282546488,-24.6055238712445));
#46944=CARTESIAN_POINT('Ctrl Pts',(92.721034300401,67.8451870496966,-23.7555205318087));
#46945=CARTESIAN_POINT('Ctrl Pts',(92.6856833658684,69.0622393296281,-22.7798780325576));
#46946=CARTESIAN_POINT('Ctrl Pts',(92.7008966737729,70.8905674867959,-23.199836347351));
#46947=CARTESIAN_POINT('Ctrl Pts',(92.7416387539995,71.4295554520887,-24.3237651158832));
#46948=CARTESIAN_POINT('Ctrl Pts',(92.7620805631334,71.4282766210356,-24.8872705426261));
#46949=CARTESIAN_POINT('Ctrl Pts',(92.8921765751025,67.7162999563394,-24.8827362506687));
#46950=CARTESIAN_POINT('Ctrl Pts',(92.8815358708362,67.7159492967465,-24.6092159855432));
#46951=CARTESIAN_POINT('Ctrl Pts',(92.8494561400599,67.8955576921614,-23.7842877288087));
#46952=CARTESIAN_POINT('Ctrl Pts',(92.8127320590011,69.0768862138805,-22.8389346540233));
#46953=CARTESIAN_POINT('Ctrl Pts',(92.8285274832669,70.8500835182329,-23.2456414891346));
#46954=CARTESIAN_POINT('Ctrl Pts',(92.8708950508726,71.3745986885397,-24.3356927419179));
#46955=CARTESIAN_POINT('Ctrl Pts',(92.8921762347418,71.3738999451435,-24.882727501666));
#46956=CARTESIAN_POINT('Ctrl Pts',(92.9575865587899,67.716299945164,-24.8804520862048));
#46957=CARTESIAN_POINT('Ctrl Pts',(92.9467265124264,67.7162986612466,-24.6068613555436));
#46958=CARTESIAN_POINT('Ctrl Pts',(92.9139977244576,67.8969196834536,-23.7823443402112));
#46959=CARTESIAN_POINT('Ctrl Pts',(92.8765603319389,69.0776482290482,-22.8392062328409));
#46960=CARTESIAN_POINT('Ctrl Pts',(92.8926602339517,70.8483995250055,-23.2448015505579));
#46961=CARTESIAN_POINT('Ctrl Pts',(92.9358663481544,71.3738999451435,-24.333267654483));
#46962=CARTESIAN_POINT('Ctrl Pts',(92.9575862114132,71.3738999451435,-24.8804433349482));
#46963=CARTESIAN_POINT('Origin',(91.4039999999943,73.3841922777143,-27.2602817842482));
#46964=CARTESIAN_POINT('',(88.5331445642884,73.384192277687,-27.7602817842482));
#46965=CARTESIAN_POINT('Origin',(88.5331445630608,73.3841922776516,-27.2602817842482));
#46966=CARTESIAN_POINT('',(91.7917581486301,73.3841922776872,-27.7602817842482));
#46967=CARTESIAN_POINT('',(91.404,73.384192277687,-27.7602817842482));
#46968=CARTESIAN_POINT('Ctrl Pts',(91.7917581510873,73.3841922776873,-27.7602817842482));
#46969=CARTESIAN_POINT('Ctrl Pts',(91.7917581507984,73.3180343376468,-27.7602817842483));
#46970=CARTESIAN_POINT('Ctrl Pts',(91.7917581502089,73.1742029364449,-27.7334649318853));
#46971=CARTESIAN_POINT('Ctrl Pts',(91.791758149506,72.9502577063148,-27.5644033324524));
#46972=CARTESIAN_POINT('Ctrl Pts',(91.7917581495323,72.8879601824047,-27.3769079902647));
#46973=CARTESIAN_POINT('Ctrl Pts',(91.7917581496849,72.8844968641792,-27.2777315326483));
#46974=CARTESIAN_POINT('Ctrl Pts',(93.0494221937018,71.8935315502114,-27.7602817842482));
#46975=CARTESIAN_POINT('Ctrl Pts',(93.0494221937018,72.0807970682129,-27.7602817842482));
#46976=CARTESIAN_POINT('Ctrl Pts',(93.0005976756146,72.5007886490054,-27.7602817842482));
#46977=CARTESIAN_POINT('Ctrl Pts',(92.659353105685,73.033942003059,-27.7602817842482));
#46978=CARTESIAN_POINT('Ctrl Pts',(92.2115385034051,73.3248193640171,-27.7602817842482));
#46979=CARTESIAN_POINT('Ctrl Pts',(91.9322072853761,73.3841922776873,-27.7602817842482));
#46980=CARTESIAN_POINT('Ctrl Pts',(91.7917581468749,73.3841922776873,-27.7602817842482));
#46981=CARTESIAN_POINT('Ctrl Pts',(93.0163432236799,71.8935315502114,-27.7602817842482));
#46982=CARTESIAN_POINT('Ctrl Pts',(93.0164300715329,72.078169475431,-27.7602841179234));
#46983=CARTESIAN_POINT('Ctrl Pts',(92.9627362529124,72.4895174700894,-27.7602964955664));
#46984=CARTESIAN_POINT('Ctrl Pts',(92.6197836737581,72.9981416216616,-27.7602851353764));
#46985=CARTESIAN_POINT('Ctrl Pts',(92.1851790587435,73.2662421365501,-27.7602706409352));
#46986=CARTESIAN_POINT('Ctrl Pts',(91.9225768594311,73.3181428974599,-27.7602847013423));
#46987=CARTESIAN_POINT('Ctrl Pts',(91.7917581468749,73.3180343376436,-27.7602817842482));
#46988=CARTESIAN_POINT('Ctrl Pts',(92.9444275230744,71.8935315502114,-27.7468733580654));
#46989=CARTESIAN_POINT('Ctrl Pts',(92.9447558522548,72.0714501756414,-27.7469455566413));
#46990=CARTESIAN_POINT('Ctrl Pts',(92.8805729144043,72.4630483222959,-27.7449154061152));
#46991=CARTESIAN_POINT('Ctrl Pts',(92.5355565666555,72.9175924109055,-27.7394497354557));
#46992=CARTESIAN_POINT('Ctrl Pts',(92.1308411484838,73.1373826876654,-27.7349382368903));
#46993=CARTESIAN_POINT('Ctrl Pts',(91.9029201932853,73.174613347908,-27.7335551801025));
#46994=CARTESIAN_POINT('Ctrl Pts',(91.7917581468749,73.1742029364326,-27.7334649318826));
#46995=CARTESIAN_POINT('Ctrl Pts',(92.8324549080044,71.8935315502114,-27.662342558338));
#46996=CARTESIAN_POINT('Ctrl Pts',(92.8330552925416,72.0564253789477,-27.662997310182));
#46997=CARTESIAN_POINT('Ctrl Pts',(92.7553786427363,72.4108308674485,-27.6478259276215));
#46998=CARTESIAN_POINT('Ctrl Pts',(92.4172690413366,72.7788296111489,-27.6075472344722));
#46999=CARTESIAN_POINT('Ctrl Pts',(92.0626744350142,72.9310643004818,-27.5748392410522));
#47000=CARTESIAN_POINT('Ctrl Pts',(91.8794832314472,72.9510081869639,-27.5652217722329));
#47001=CARTESIAN_POINT('Ctrl Pts',(91.7917581468749,72.9502577062923,-27.5644033324278));
#47002=CARTESIAN_POINT('Ctrl Pts',(92.8013061460548,71.8935315502114,-27.5685948872344));
#47003=CARTESIAN_POINT('Ctrl Pts',(92.8016150033881,72.0470326435502,-27.5697686564398));
#47004=CARTESIAN_POINT('Ctrl Pts',(92.7230144454957,72.3848630495297,-27.54037074702));
#47005=CARTESIAN_POINT('Ctrl Pts',(92.397756974211,72.726875993737,-27.4618361235409));
#47006=CARTESIAN_POINT('Ctrl Pts',(92.0610405457263,72.8677832945558,-27.3976051522333));
#47007=CARTESIAN_POINT('Ctrl Pts',(91.8803614706573,72.8883462540597,-27.3783752017274));
#47008=CARTESIAN_POINT('Ctrl Pts',(91.7917581468749,72.8879601823931,-27.3769079902207));
#47009=CARTESIAN_POINT('Ctrl Pts',(92.799574486947,71.8935315502114,-27.5190066584238));
#47010=CARTESIAN_POINT('Ctrl Pts',(92.7996200483933,72.0433895260589,-27.5203113675399));
#47011=CARTESIAN_POINT('Ctrl Pts',(92.7234906135909,72.3756730806904,-27.483511381476));
#47012=CARTESIAN_POINT('Ctrl Pts',(92.4062632885294,72.7152808502475,-27.3852040362987));
#47013=CARTESIAN_POINT('Ctrl Pts',(92.0725187416708,72.8608955139523,-27.3042962228058));
#47014=CARTESIAN_POINT('Ctrl Pts',(91.8854478576835,72.8845538159854,-27.2793624189945));
#47015=CARTESIAN_POINT('Ctrl Pts',(91.7917581468749,72.8844968641775,-27.2777315325994));
#47016=CARTESIAN_POINT('',(92.7207378490785,72.9015804832587,-27.7602817842482));
#47017=CARTESIAN_POINT('',(92.8075738150123,72.7799748203261,-27.7602817842482));
#47018=CARTESIAN_POINT('Origin',(91.5609830439875,71.9816105609917,-27.7602817842482));
#47019=CARTESIAN_POINT('Ctrl Pts',(92.8075733410718,72.7799745165939,-27.7602817842482));
#47020=CARTESIAN_POINT('Ctrl Pts',(92.8076215470968,72.7798992964419,-27.7602817842482));
#47021=CARTESIAN_POINT('Ctrl Pts',(92.8076697464367,72.7798240719663,-27.7602817842482));
#47022=CARTESIAN_POINT('Ctrl Pts',(92.8077179390893,72.7797488431711,-27.7602817842482));
#47023=CARTESIAN_POINT('Ctrl Pts',(92.8659400632032,72.6888640294528,-27.7602817842482));
#47024=CARTESIAN_POINT('Ctrl Pts',(92.9143436252381,72.5917653440399,-27.7602817842482));
#47025=CARTESIAN_POINT('Ctrl Pts',(92.9507593378765,72.4927277272715,-27.7602817842482));
#47026=CARTESIAN_POINT('Ctrl Pts',(93.0250099346582,72.2907928586091,-27.7602817842482));
#47027=CARTESIAN_POINT('Ctrl Pts',(93.0494221937018,72.0807970682129,-27.7602817842482));
#47028=CARTESIAN_POINT('Ctrl Pts',(93.0494221937018,71.8935315502114,-27.7602817842482));
#47029=CARTESIAN_POINT('Ctrl Pts',(91.7917581468749,73.3841922776873,-27.7602817842482));
#47030=CARTESIAN_POINT('Ctrl Pts',(91.9322072853761,73.3841922776873,-27.7602817842482));
#47031=CARTESIAN_POINT('Ctrl Pts',(92.0718728943906,73.3545058208522,-27.7602817842482));
#47032=CARTESIAN_POINT('Ctrl Pts',(92.2088778892398,73.2960309882909,-27.7602817842482));
#47033=CARTESIAN_POINT('Ctrl Pts',(92.345882884089,73.2375561557296,-27.7602817842482));
#47034=CARTESIAN_POINT('Ctrl Pts',(92.480227264773,73.1502929474422,-27.7602817842482));
#47035=CARTESIAN_POINT('Ctrl Pts',(92.5968812112595,73.0381116311938,-27.7602817842482));
#47036=CARTESIAN_POINT('Ctrl Pts',(92.6407423000817,72.9959322208577,-27.7602817842482));
#47037=CARTESIAN_POINT('Ctrl Pts',(92.6821024767463,72.9502301158014,-27.7602817842482));
#47038=CARTESIAN_POINT('Ctrl Pts',(92.7205493834747,72.9018179353986,-27.7602817842482));
#47039=CARTESIAN_POINT('Ctrl Pts',(92.7206122275488,72.9017388024095,-27.7602817842482));
#47040=CARTESIAN_POINT('Ctrl Pts',(92.720675063371,72.9016596627685,-27.7602817842482));
#47041=CARTESIAN_POINT('Ctrl Pts',(92.7207378909391,72.9015805164823,-27.7602817842482));
#47042=CARTESIAN_POINT('Origin',(87.0340583076658,61.4013478949581,-27.2602817842482));
#47043=CARTESIAN_POINT('',(87.034058325592,52.9175897410084,-27.7602817842482));
#47044=CARTESIAN_POINT('Origin',(87.0340581555904,52.9175897448863,-27.2602817842482));
#47045=CARTESIAN_POINT('',(87.034058325592,71.8851060450656,-27.7602817842482));
#47046=CARTESIAN_POINT('',(87.034058325592,61.4013478902835,-27.7602817842482));
#47047=CARTESIAN_POINT('Origin',(87.0340584955921,71.8851060507629,-27.2602817842482));
#47048=CARTESIAN_POINT('Ctrl Pts',(88.5391250677247,72.8844683768444,-27.277444513583));
#47049=CARTESIAN_POINT('Ctrl Pts',(88.3126415057142,72.8860100563351,-27.2814124465381));
#47050=CARTESIAN_POINT('Ctrl Pts',(87.7833466579105,72.7033708390409,-27.2874447797362));
#47051=CARTESIAN_POINT('Ctrl Pts',(87.5316749633479,72.1804908965078,-27.2827253283853));
#47052=CARTESIAN_POINT('Ctrl Pts',(87.533782787728,71.879125021777,-27.2774444948734));
#47053=CARTESIAN_POINT('Ctrl Pts',(88.5391455445152,72.8888612400708,-27.4054387429477));
#47054=CARTESIAN_POINT('Ctrl Pts',(88.3118950790105,72.8914281463175,-27.4087112644868));
#47055=CARTESIAN_POINT('Ctrl Pts',(87.7785323073895,72.7090434978305,-27.4136590439227));
#47056=CARTESIAN_POINT('Ctrl Pts',(87.5259144217512,72.1814918248277,-27.4097939852857));
#47057=CARTESIAN_POINT('Ctrl Pts',(87.5293899616204,71.8791045338586,-27.405438728198));
#47058=CARTESIAN_POINT('Ctrl Pts',(88.539824048847,73.0011615936952,-27.6567298959614));
#47059=CARTESIAN_POINT('Ctrl Pts',(88.2868821932264,73.0046829150405,-27.65786041079));
#47060=CARTESIAN_POINT('Ctrl Pts',(87.6924687869193,72.8028288861447,-27.6595540487571));
#47061=CARTESIAN_POINT('Ctrl Pts',(87.4123377537341,72.2150018634621,-27.6582344051303));
#47062=CARTESIAN_POINT('Ctrl Pts',(87.4170896734813,71.8784259426645,-27.6567298912547));
#47063=CARTESIAN_POINT('Ctrl Pts',(88.5413439712667,73.2561584362112,-27.7602823154276));
#47064=CARTESIAN_POINT('Ctrl Pts',(88.2308349964903,73.2587548519789,-27.7602620942755));
#47065=CARTESIAN_POINT('Ctrl Pts',(87.5037909992959,73.0086601308028,-27.7602427675928));
#47066=CARTESIAN_POINT('Ctrl Pts',(87.1585591620164,72.2900794899427,-27.7602554321141));
#47067=CARTESIAN_POINT('Ctrl Pts',(87.1620929532356,71.8769059183116,-27.7602823152386));
#47068=CARTESIAN_POINT('Ctrl Pts',(88.5421098926248,73.3841644695064,-27.7602817842482));
#47069=CARTESIAN_POINT('Ctrl Pts',(88.202590689182,73.3862713890937,-27.7602817842482));
#47070=CARTESIAN_POINT('Ctrl Pts',(87.4089555852864,73.1119971982142,-27.7602817842482));
#47071=CARTESIAN_POINT('Ctrl Pts',(87.0311988592417,72.3279144081101,-27.7602817842482));
#47072=CARTESIAN_POINT('Ctrl Pts',(87.0340869748123,71.8761399409439,-27.7602817842482));
#47073=CARTESIAN_POINT('Ctrl Pts',(88.5421259326063,73.3868451812819,-27.7602817731242));
#47074=CARTESIAN_POINT('Ctrl Pts',(88.2019991948185,73.3889418498041,-27.760282196597));
#47075=CARTESIAN_POINT('Ctrl Pts',(87.4069695350627,73.1141612906895,-27.7602826013378));
#47076=CARTESIAN_POINT('Ctrl Pts',(87.0285316704022,72.3287067497525,-27.7602823361166));
#47077=CARTESIAN_POINT('Ctrl Pts',(87.0314062641859,71.8761238997895,-27.7602817731282));
#47078=CARTESIAN_POINT('Ctrl Pts',(88.5421419725878,73.3895258930574,-27.7602817620002));
#47079=CARTESIAN_POINT('Ctrl Pts',(88.2014077004549,73.3916123105146,-27.7602826089459));
#47080=CARTESIAN_POINT('Ctrl Pts',(87.4049834848389,73.1163253831649,-27.7602834184276));
#47081=CARTESIAN_POINT('Ctrl Pts',(87.0258644815629,72.3294990913949,-27.7602828879849));
#47082=CARTESIAN_POINT('Ctrl Pts',(87.0287255535596,71.8761078586351,-27.7602817620081));
#47083=CARTESIAN_POINT('Ctrl Pts',(88.5421580125693,73.3922066048329,-27.7602817508762));
#47084=CARTESIAN_POINT('Ctrl Pts',(88.2008162060914,73.394282771225,-27.7602830212948));
#47085=CARTESIAN_POINT('Ctrl Pts',(87.4029974346152,73.1184894756403,-27.7602842355172));
#47086=CARTESIAN_POINT('Ctrl Pts',(87.0231972927235,72.3302914330373,-27.7602834398532));
#47087=CARTESIAN_POINT('Ctrl Pts',(87.0260448429332,71.8760918174806,-27.7602817508881));
#47088=CARTESIAN_POINT('Origin',(88.5349726420402,71.8832779612388,-27.7602817842482));
#47089=CARTESIAN_POINT('Origin',(93.0494221937018,67.3512405474592,-27.5102817842482));
#47090=CARTESIAN_POINT('Origin',(88.7584513518441,51.4185035278722,-27.2602817842482));
#47091=CARTESIAN_POINT('',(91.7917581951854,51.41850350288,-27.7602817842482));
#47092=CARTESIAN_POINT('Ctrl Pts',(91.791758180073,51.9181989163693,-27.2777315331773));
#47093=CARTESIAN_POINT('Ctrl Pts',(91.7917581782707,51.9147355980371,-27.3769079907406));
#47094=CARTESIAN_POINT('Ctrl Pts',(91.791758178084,51.8773588326928,-27.489403730003));
#47095=CARTESIAN_POINT('Ctrl Pts',(91.7917581801448,51.8048217407418,-27.5778753186588));
#47096=CARTESIAN_POINT('Ctrl Pts',(91.7917581815186,51.7564636794411,-27.6368563777627));
#47097=CARTESIAN_POINT('Ctrl Pts',(91.7917581838914,51.6924788063152,-27.6851600365969));
#47098=CARTESIAN_POINT('Ctrl Pts',(91.7917581868191,51.6245282471762,-27.7160163882186));
#47099=CARTESIAN_POINT('Ctrl Pts',(91.7917581897468,51.5565776880373,-27.7468727398402));
#47100=CARTESIAN_POINT('Ctrl Pts',(91.7917581932294,51.4846614428852,-27.7602817842492));
#47101=CARTESIAN_POINT('Ctrl Pts',(91.7917581966418,51.41850350288,-27.7602817842482));
#47102=CARTESIAN_POINT('',(88.5331445582966,51.41850350288,-27.7602817842482));
#47103=CARTESIAN_POINT('',(88.7584513564978,51.41850350288,-27.7602817842482));
#47104=CARTESIAN_POINT('Origin',(88.5331445526122,51.4185035319109,-27.2602817842482));
#47105=CARTESIAN_POINT('Ctrl Pts',(87.5337821541116,52.9235587468002,-27.2774444970329));
#47106=CARTESIAN_POINT('Ctrl Pts',(87.5322433298539,52.6970790992015,-27.2814123134233));
#47107=CARTESIAN_POINT('Ctrl Pts',(87.7148662009714,52.1677804847036,-27.2874449989595));
#47108=CARTESIAN_POINT('Ctrl Pts',(88.2377522371781,51.9161239062003,-27.2827251765936));
#47109=CARTESIAN_POINT('Ctrl Pts',(88.5391140820611,51.9182278911398,-27.2774444783717));
#47110=CARTESIAN_POINT('Ctrl Pts',(87.5293892923923,52.9235791835835,-27.405438764015));
#47111=CARTESIAN_POINT('Ctrl Pts',(87.5268253230414,52.6963326809405,-27.408711189726));
#47112=CARTESIAN_POINT('Ctrl Pts',(87.7091891175801,52.1629589853171,-27.4136591997624));
#47113=CARTESIAN_POINT('Ctrl Pts',(88.2367512924327,51.9103634853051,-27.4097938952012));
#47114=CARTESIAN_POINT('Ctrl Pts',(88.5391345303179,51.9138350663082,-27.4054387493041));
#47115=CARTESIAN_POINT('Ctrl Pts',(87.4170937124708,52.9242563846604,-27.6567349059352));
#47116=CARTESIAN_POINT('Ctrl Pts',(87.4135756473119,52.6713188392834,-27.657865389993));
#47117=CARTESIAN_POINT('Ctrl Pts',(87.6154102978282,52.0769050883486,-27.65955875924));
#47118=CARTESIAN_POINT('Ctrl Pts',(88.2032403333331,51.7967920032802,-27.6582393790093));
#47119=CARTESIAN_POINT('Ctrl Pts',(88.5398118175204,51.8015395518206,-27.6567349012491));
#47120=CARTESIAN_POINT('Ctrl Pts',(87.1620920330261,52.9257733843789,-27.7602823145152));
#47121=CARTESIAN_POINT('Ctrl Pts',(87.1594995585632,52.6152697675957,-27.7602620854251));
#47122=CARTESIAN_POINT('Ctrl Pts',(87.409570694903,51.8882188943539,-27.7602439002037));
#47123=CARTESIAN_POINT('Ctrl Pts',(88.1281608542815,51.5430095041989,-27.7602554233605));
#47124=CARTESIAN_POINT('Ctrl Pts',(88.5413289191552,51.5465379942794,-27.7602823142985));
#47125=CARTESIAN_POINT('Ctrl Pts',(87.0340860244998,52.9265378331116,-27.7602817842482));
#47126=CARTESIAN_POINT('Ctrl Pts',(87.0319833791537,52.5870244932362,-27.7602817842482));
#47127=CARTESIAN_POINT('Ctrl Pts',(87.3062330588403,51.7933837318748,-27.7602817842482));
#47128=CARTESIAN_POINT('Ctrl Pts',(88.0903249915348,51.4156496736874,-27.7602817842482));
#47129=CARTESIAN_POINT('Ctrl Pts',(88.5420934236944,51.4185320404999,-27.7602817842482));
#47130=CARTESIAN_POINT('Ctrl Pts',(87.0314087316885,52.9265538218384,-27.7602817731575));
#47131=CARTESIAN_POINT('Ctrl Pts',(87.0293163312988,52.5864337329205,-27.7602821962563));
#47132=CARTESIAN_POINT('Ctrl Pts',(87.3040717141243,51.791400219525,-27.7602825766069));
#47133=CARTESIAN_POINT('Ctrl Pts',(88.089533640531,51.4129858959274,-27.7602823355959));
#47134=CARTESIAN_POINT('Ctrl Pts',(88.5421094135884,51.4158547488337,-27.760281773162));
#47135=CARTESIAN_POINT('Ctrl Pts',(87.0287314388773,52.9265698105651,-27.7602817620667));
#47136=CARTESIAN_POINT('Ctrl Pts',(87.0266492834439,52.585842972605,-27.7602826082645));
#47137=CARTESIAN_POINT('Ctrl Pts',(87.3019103694081,51.7894167071752,-27.7602833689657));
#47138=CARTESIAN_POINT('Ctrl Pts',(88.0887422895272,51.4103221181672,-27.7602828869436));
#47139=CARTESIAN_POINT('Ctrl Pts',(88.5421254034824,51.4131774571675,-27.7602817620758));
#47140=CARTESIAN_POINT('Ctrl Pts',(87.0260541460661,52.9265857992919,-27.760281750976));
#47141=CARTESIAN_POINT('Ctrl Pts',(87.023982235589,52.5852522122894,-27.7602830202726));
#47142=CARTESIAN_POINT('Ctrl Pts',(87.2997490246919,51.7874331948254,-27.7602841613244));
#47143=CARTESIAN_POINT('Ctrl Pts',(88.0879509385233,51.4076583404072,-27.7602834382912));
#47144=CARTESIAN_POINT('Ctrl Pts',(88.5421413933764,51.4105001655013,-27.7602817509896));
#47145=CARTESIAN_POINT('Origin',(88.5349726420402,52.9194178193282,-27.7602817842482));
#47146=CARTESIAN_POINT('Origin',(93.0494221937018,57.4514593428278,-27.5102817842482));
#47147=CARTESIAN_POINT('Ctrl Pts',(91.7917581468749,51.41850350288,-27.7602817842482));
#47148=CARTESIAN_POINT('Ctrl Pts',(91.8853909058757,51.41850350288,-27.7602817842482));
#47149=CARTESIAN_POINT('Ctrl Pts',(92.0709005329062,51.4456870608093,-27.7602817842482));
#47150=CARTESIAN_POINT('Ctrl Pts',(92.4399311269837,51.6006123707619,-27.7602817842482));
#47151=CARTESIAN_POINT('Ctrl Pts',(92.8084299128878,51.9492309748999,-27.7602817842482));
#47152=CARTESIAN_POINT('Ctrl Pts',(93.023675796452,52.4656019738878,-27.7602817842482));
#47153=CARTESIAN_POINT('Ctrl Pts',(93.0494221937018,52.7687150918545,-27.7602817842482));
```
