## Supplementary Material 4 for "De novo Powered Air-Purifying Respirator Design and Fabrication for Pandemic Response": Bottom.step (part 5 of 6)

```
#47154=CARTESIAN_POINT('Ctrl Pts',(93.0494221937018,52.9091642303556,-27.7602817842482));
#47155=CARTESIAN_POINT('Ctrl Pts',(91.7917581468749,51.4846614429237,-27.7602817842482));
#47156=CARTESIAN_POINT('Ctrl Pts',(91.8789706219124,51.4845890697128,-27.7602837289776));
#47157=CARTESIAN_POINT('Ctrl Pts',(92.0525725539566,51.5083463641144,-27.7602713324965));
#47158=CARTESIAN_POINT('Ctrl Pts',(92.4052355990905,51.6486445619541,-27.7602726901904));
#47159=CARTESIAN_POINT('Ctrl Pts',(92.7682202443975,51.9749997782368,-27.7602672365762));
#47160=CARTESIAN_POINT('Ctrl Pts',(92.9880739829228,52.47334394257,-27.760292160038));
#47161=CARTESIAN_POINT('Ctrl Pts',(93.0164083595697,52.7706857864409,-27.7602835345046));
#47162=CARTESIAN_POINT('Ctrl Pts',(93.0163432236799,52.9091642303556,-27.7602817842482));
#47163=CARTESIAN_POINT('Ctrl Pts',(91.7917581468749,51.6284939333347,-27.7334636953992));
#47164=CARTESIAN_POINT('Ctrl Pts',(91.8658661778152,51.6282203256844,-27.7335238608791));
#47165=CARTESIAN_POINT('Ctrl Pts',(92.0151045716752,51.6453443676961,-27.7341717247023));
#47166=CARTESIAN_POINT('Ctrl Pts',(92.3325221040945,51.7554449123351,-27.7369872302625));
#47167=CARTESIAN_POINT('Ctrl Pts',(92.6820868875569,52.0339898193488,-27.7415514729546));
#47168=CARTESIAN_POINT('Ctrl Pts',(92.9107693643035,52.4917498294573,-27.7458075848023));
#47169=CARTESIAN_POINT('Ctrl Pts',(92.9446732253597,52.7757252612831,-27.7469268887556));
#47170=CARTESIAN_POINT('Ctrl Pts',(92.9444269784744,52.9091642303556,-27.7468727398237));
#47171=CARTESIAN_POINT('Ctrl Pts',(91.7917581468749,51.8524409893959,-27.5644008892213));
#47172=CARTESIAN_POINT('Ctrl Pts',(91.8502415365897,51.8519406689482,-27.5649465157581));
#47173=CARTESIAN_POINT('Ctrl Pts',(91.9692739556376,51.8611360003079,-27.5695300682008));
#47174=CARTESIAN_POINT('Ctrl Pts',(92.2357393913517,51.9318516542632,-27.5895906980671));
#47175=CARTESIAN_POINT('Ctrl Pts',(92.5565980992628,52.1387948146373,-27.6231446013032));
#47176=CARTESIAN_POINT('Ctrl Pts',(92.7919136217044,52.5288363487551,-27.6544571661886));
#47177=CARTESIAN_POINT('Ctrl Pts',(92.8329037388468,52.7869938588034,-27.6628324006178));
#47178=CARTESIAN_POINT('Ctrl Pts',(92.8324534504439,52.9091642303556,-27.6623413367348));
#47179=CARTESIAN_POINT('Ctrl Pts',(91.7917581468749,51.9147355981739,-27.3769079902207));
#47180=CARTESIAN_POINT('Ctrl Pts',(91.8508270293965,51.9144782170628,-27.3778861312251));
#47181=CARTESIAN_POINT('Ctrl Pts',(91.9697361446467,51.924231345339,-27.3869772895776));
#47182=CARTESIAN_POINT('Ctrl Pts',(92.2261565830115,51.9911383439077,-27.4266699430067));
#47183=CARTESIAN_POINT('Ctrl Pts',(92.5311029360692,52.1823378405973,-27.492153568101));
#47184=CARTESIAN_POINT('Ctrl Pts',(92.7601039579939,52.5480776631872,-27.5532569559899));
#47185=CARTESIAN_POINT('Ctrl Pts',(92.8015377890548,52.7940384103515,-27.5694752141384));
#47186=CARTESIAN_POINT('Ctrl Pts',(92.8013061460548,52.9091642303556,-27.5685948872344));
#47187=CARTESIAN_POINT('Ctrl Pts',(91.7917581468749,51.9181989163895,-27.2777315325994));
#47188=CARTESIAN_POINT('Ctrl Pts',(91.8542179540807,51.9181609485176,-27.2788187901961));
#47189=CARTESIAN_POINT('Ctrl Pts',(91.9784742598983,51.9292403924216,-27.2905995168857));
#47190=CARTESIAN_POINT('Ctrl Pts',(92.2374526867319,52.0006918593804,-27.3410903346361));
#47191=CARTESIAN_POINT('Ctrl Pts',(92.5361937465649,52.1932606193143,-27.4233539153998));
#47192=CARTESIAN_POINT('Ctrl Pts',(92.7595382465735,52.5550697072727,-27.4996707691626));
#47193=CARTESIAN_POINT('Ctrl Pts',(92.7996086580317,52.79677074847,-27.5199851902608));
#47194=CARTESIAN_POINT('Ctrl Pts',(92.799574486947,52.9091642303556,-27.5190066584238));
#47195=CARTESIAN_POINT('',(92.8082880085723,52.0225814645962,-27.7602817842482));
#47196=CARTESIAN_POINT('',(92.720891754979,51.9012693818083,-27.7602817842482));
#47197=CARTESIAN_POINT('Origin',(91.640907842385,52.7714546906312,-27.7602817842482));
#47198=CARTESIAN_POINT('Ctrl Pts',(92.720891754564,51.9012693812933,-27.7602817842482));
#47199=CARTESIAN_POINT('Ctrl Pts',(92.6135313806376,51.7679235182691,-27.7602817842482));
#47200=CARTESIAN_POINT('Ctrl Pts',(92.3997058570131,51.5837251193575,-27.7602817842482));
#47201=CARTESIAN_POINT('Ctrl Pts',(92.0709005487732,51.4456870674705,-27.7602817842482));
#47202=CARTESIAN_POINT('Ctrl Pts',(91.8853909377807,51.4185035075552,-27.7602817842482));
#47203=CARTESIAN_POINT('Ctrl Pts',(91.7917581951854,51.41850350288,-27.7602817842482));
#47204=CARTESIAN_POINT('Ctrl Pts',(93.0494221937018,52.9091642303556,-27.7602817842482));
#47205=CARTESIAN_POINT('Ctrl Pts',(93.0494221937018,52.7687150918545,-27.7602817842482));
#47206=CARTESIAN_POINT('Ctrl Pts',(93.0238345665478,52.4674711790555,-27.7602817842482));
#47207=CARTESIAN_POINT('Ctrl Pts',(92.8961171601867,52.1596002802894,-27.7602817842482));
#47208=CARTESIAN_POINT('Ctrl Pts',(92.808287959382,52.0225814961272,-27.7602817842482));
#47209=CARTESIAN_POINT('Ctrl Pts',(92.7077388521268,53.1787967658825,-24.8891781587016));
#47210=CARTESIAN_POINT('Ctrl Pts',(92.6968787887774,53.1787953166145,-24.5781866438533));
#47211=CARTESIAN_POINT('Ctrl Pts',(92.6641501943374,53.3841364552961,-23.6409623342644));
#47212=CARTESIAN_POINT('Ctrl Pts',(92.6267125846293,54.7262848264772,-22.5688894836347));
#47213=CARTESIAN_POINT('Ctrl Pts',(92.642812424354,56.7391535597787,-23.029928554975));
#47214=CARTESIAN_POINT('Ctrl Pts',(92.6860186074992,57.3364031031052,-24.2671917519642));
#47215=CARTESIAN_POINT('Ctrl Pts',(92.7077385046799,57.3364031244275,-24.8891682091231));
#47216=CARTESIAN_POINT('Ctrl Pts',(92.7077379610597,53.2442476913198,-24.8891778760453));
#47217=CARTESIAN_POINT('Ctrl Pts',(92.69722707272,53.2440268086196,-24.5879816971108));
#47218=CARTESIAN_POINT('Ctrl Pts',(92.6655251317209,53.4422167675253,-23.6799426901598));
#47219=CARTESIAN_POINT('Ctrl Pts',(92.6292307928284,54.7425108816572,-22.6401293439791));
#47220=CARTESIAN_POINT('Ctrl Pts',(92.6448382551627,56.6936358144002,-23.0874152166258));
#47221=CARTESIAN_POINT('Ctrl Pts',(92.6867160698786,57.2713911391961,-24.2867822427455));
#47222=CARTESIAN_POINT('Ctrl Pts',(92.7077376247839,57.2709522060113,-24.8891682398498));
#47223=CARTESIAN_POINT('Ctrl Pts',(92.7620783021086,53.3744258787446,-24.8872796472361));
#47224=CARTESIAN_POINT('Ctrl Pts',(92.7518572896967,53.3737851350588,-24.6055239627466));
#47225=CARTESIAN_POINT('Ctrl Pts',(92.721032102876,53.5577151155923,-23.7555289650652));
#47226=CARTESIAN_POINT('Ctrl Pts',(92.6856810770032,54.7747754341627,-22.7798827994315));
#47227=CARTESIAN_POINT('Ctrl Pts',(92.7008943611649,56.6031476286374,-23.1998403137368));
#47228=CARTESIAN_POINT('Ctrl Pts',(92.7416361659758,57.1420528630756,-24.3237652062067));
#47229=CARTESIAN_POINT('Ctrl Pts',(92.762077975107,57.1407740320206,-24.8872706330021));
#47230=CARTESIAN_POINT('Ctrl Pts',(92.8921765751708,53.4287999563416,-24.8827362524237));
#47231=CARTESIAN_POINT('Ctrl Pts',(92.8815358708813,53.428449296317,-24.6092159867191));
#47232=CARTESIAN_POINT('Ctrl Pts',(92.8494562195226,53.6080820775406,-23.7842877483939));
#47233=CARTESIAN_POINT('Ctrl Pts',(92.8127319127848,54.7894202129105,-22.8389280811502));
#47234=CARTESIAN_POINT('Ctrl Pts',(92.828527232911,56.5626637132095,-23.2456321261885));
#47235=CARTESIAN_POINT('Ctrl Pts',(92.8708950508726,57.0870986885396,-24.335692741918));
#47236=CARTESIAN_POINT('Ctrl Pts',(92.8921762347418,57.0863999451435,-24.8827275016661));
#47237=CARTESIAN_POINT('Ctrl Pts',(92.9575865588596,53.428799945164,-24.8804520879602));
#47238=CARTESIAN_POINT('Ctrl Pts',(92.9467265124713,53.4287986608104,-24.6068613566756));
#47239=CARTESIAN_POINT('Ctrl Pts',(92.9139979679005,53.6094448216493,-23.7823504731246));
#47240=CARTESIAN_POINT('Ctrl Pts',(92.8765604137265,54.7901823736649,-22.8392082932676));
#47241=CARTESIAN_POINT('Ctrl Pts',(92.8926602295342,56.560977473966,-23.2448014392719));
#47242=CARTESIAN_POINT('Ctrl Pts',(92.9358663481544,57.0863999451435,-24.333267654483));
#47243=CARTESIAN_POINT('Ctrl Pts',(92.9575862114132,57.0863999451435,-24.8804433349483));
#47244=CARTESIAN_POINT('Origin',(93.0494221937018,53.0637405474592,-27.5102817842482));
#47245=CARTESIAN_POINT('Origin',(94.808,49.9013478902835,7.64700017509567));
#47246=CARTESIAN_POINT('',(92.4580781459634,74.31320549827,7.64700017509567));
#47247=CARTESIAN_POINT('',(93.8167232166069,74.2894843051028,7.64700017509567));
#47248=CARTESIAN_POINT('',(92.600274312859,74.3107228319388,7.64700017509567));
#47249=CARTESIAN_POINT('Ctrl Pts',(92.4580781461377,74.3132054985359,7.64700017509567));
#47250=CARTESIAN_POINT('Ctrl Pts',(92.4568533650701,74.3140732064986,7.64700017509567));
#47251=CARTESIAN_POINT('Ctrl Pts',(92.4556284595454,74.3149409025091,7.64700017509567));
#47252=CARTESIAN_POINT('Ctrl Pts',(92.3644134310305,74.3795491523619,7.64700017509567));
#47253=CARTESIAN_POINT('Ctrl Pts',(92.2510548478574,74.459373512323,7.64700017509567));
#47254=CARTESIAN_POINT('Ctrl Pts',(92.0285487435572,74.6293273746896,7.64700017509567));
#47255=CARTESIAN_POINT('Ctrl Pts',(91.9233773130886,74.7189534881589,7.64700017616567));
#47256=CARTESIAN_POINT('Ctrl Pts',(91.6978784291611,74.9530885773767,7.64700017616567));
#47257=CARTESIAN_POINT('Ctrl Pts',(91.6156611508387,75.082322106354,7.64700017509567));
#47258=CARTESIAN_POINT('Ctrl Pts',(91.5171759052996,75.2768213421859,7.64700017509567));
#47259=CARTESIAN_POINT('Ctrl Pts',(91.4830657626115,75.3650750191984,7.64700017509567));
#47260=CARTESIAN_POINT('Ctrl Pts',(91.4225298815102,75.5986311520122,7.64700017509567));
#47261=CARTESIAN_POINT('Ctrl Pts',(91.4225435627239,75.7047528248837,7.64700017509567));
#47262=CARTESIAN_POINT('Ctrl Pts',(91.4225479817445,75.7391892434638,7.64700017509567));
#47263=CARTESIAN_POINT('',(91.4225478323467,10.,7.64700017509568));
#47264=CARTESIAN_POINT('',(91.4225478323467,109.5,7.64700017509568));
#47265=CARTESIAN_POINT('Ctrl Pts',(-94.308,73.6467138767115,7.64700017509565));
#47266=CARTESIAN_POINT('Ctrl Pts',(-94.308,73.6395208648921,7.64700017509565));
#47267=CARTESIAN_POINT('Ctrl Pts',(-94.3079980743237,73.632323485806,7.64700017487597));
#47268=CARTESIAN_POINT('Ctrl Pts',(-94.3079018565265,73.6250597313445,7.64700017428102));
#47269=CARTESIAN_POINT('Ctrl Pts',(-94.3077992560864,73.6173141330607,7.64700017364661));
#47270=CARTESIAN_POINT('Ctrl Pts',(-94.3075894611813,73.6094935069632,7.64700017339121));
#47271=CARTESIAN_POINT('Ctrl Pts',(-94.307186692797,73.6015787757619,7.64700017392188));
#47272=CARTESIAN_POINT('Ctrl Pts',(-94.3067482273211,73.5929625672471,7.64700017449959));
#47273=CARTESIAN_POINT('Ctrl Pts',(-94.3060810855196,73.5842355605523,7.64700017509565));
#47274=CARTESIAN_POINT('Ctrl Pts',(-94.3051045016339,73.575428307745,7.64700017509565));
#47275=CARTESIAN_POINT('Ctrl Pts',(-94.304066021955,73.566062852098,7.64700017509565));
#47276=CARTESIAN_POINT('Ctrl Pts',(-94.3026771672145,73.5566077953975,7.64700017509565));
#47277=CARTESIAN_POINT('Ctrl Pts',(-94.3008723349425,73.5471401297021,7.64700017509565));
#47278=CARTESIAN_POINT('Ctrl Pts',(-94.2997034960974,73.5410087148287,7.64700017509565));
#47279=CARTESIAN_POINT('Ctrl Pts',(-94.2983593217408,73.5348723960058,7.64700017509565));
#47280=CARTESIAN_POINT('Ctrl Pts',(-94.2968276251474,73.5287538633775,7.64700017509565));
#47281=CARTESIAN_POINT('Ctrl Pts',(-94.2953093761052,73.5226890484905,7.64700017509565));
#47282=CARTESIAN_POINT('Ctrl Pts',(-94.2936069880086,73.5166413673728,7.64700017509565));
#47283=CARTESIAN_POINT('Ctrl Pts',(-94.2917087091143,73.5106311960126,7.64700017509565));
#47284=CARTESIAN_POINT('Ctrl Pts',(-94.2909075757372,73.508094714733,7.64700017509565));
#47285=CARTESIAN_POINT('Ctrl Pts',(-94.2900720944625,73.5055643832408,7.64700017509565));
#47286=CARTESIAN_POINT('Ctrl Pts',(-94.2892009133491,73.5030418868852,7.64700017509565));
#47287=CARTESIAN_POINT('Ctrl Pts',(-94.2869427308683,73.4965033416958,7.64700017509565));
#47288=CARTESIAN_POINT('Ctrl Pts',(-94.2844436985446,73.490018837597,7.64700017499774));
#47289=CARTESIAN_POINT('Ctrl Pts',(-94.2816951072682,73.4835961589186,7.6470001747253));
#47290=CARTESIAN_POINT('Ctrl Pts',(-94.2779306142505,73.4747996058453,7.64700017435217));
#47291=CARTESIAN_POINT('Ctrl Pts',(-94.2736923669296,73.466117236346,7.64700017415287));
#47292=CARTESIAN_POINT('Ctrl Pts',(-94.2689612849931,73.4575516288769,7.64700017446869));
#47293=CARTESIAN_POINT('Ctrl Pts',(-94.2640569847807,73.4486724103188,7.64700017479606));
#47294=CARTESIAN_POINT('Ctrl Pts',(-94.2586237071297,73.4399190641127,7.64700017509472));
#47295=CARTESIAN_POINT('Ctrl Pts',(-94.2526868901608,73.431336415647,7.64700017509564));
#47296=CARTESIAN_POINT('Ctrl Pts',(-94.2469330864638,73.4230183430619,7.64700017509653));
#47297=CARTESIAN_POINT('Ctrl Pts',(-94.2407064588388,73.4148614893309,7.64700017509565));
#47298=CARTESIAN_POINT('Ctrl Pts',(-94.2340603857684,73.4069306830636,7.64700017509565));
#47299=CARTESIAN_POINT('Ctrl Pts',(-94.2322193472103,73.4047337586571,7.64700017509565));
#47300=CARTESIAN_POINT('Ctrl Pts',(-94.230346093277,73.4025541994023,7.64700017509452));
#47301=CARTESIAN_POINT('Ctrl Pts',(-94.2284416959017,73.4003934330248,7.64700017509355));
#47302=CARTESIAN_POINT('Ctrl Pts',(-94.2185693401568,73.3891920657908,7.64700017508853));
#47303=CARTESIAN_POINT('Ctrl Pts',(-94.207866224555,73.3785004260182,7.64700017509565));
#47304=CARTESIAN_POINT('Ctrl Pts',(-94.1965126031355,73.3685138471856,7.64700017509565));
#47305=CARTESIAN_POINT('Origin',(-93.8950711760379,65.4045463960021,7.64700017509565));
#47306=CARTESIAN_POINT('Origin',(-93.8950711760379,59.3981534942849,7.64700017509565));
#47307=CARTESIAN_POINT('Ctrl Pts',(-93.8950711760379,51.5299752199642,7.64700017509565));
#47308=CARTESIAN_POINT('Ctrl Pts',(-93.9014675571382,51.5299752199642,7.64700017509565));
#47309=CARTESIAN_POINT('Ctrl Pts',(-93.9078686098045,51.5299740296773,7.64700017498795));
#47310=CARTESIAN_POINT('Ctrl Pts',(-93.9143616097631,51.5299139069814,7.64700017454369));
#47311=CARTESIAN_POINT('Ctrl Pts',(-93.9212329515631,51.5298502809848,7.64700017407355));
#47312=CARTESIAN_POINT('Ctrl Pts',(-93.9282069172446,51.529720688346,7.64700017363906));
#47313=CARTESIAN_POINT('Ctrl Pts',(-93.9353269157215,51.5294724637526,7.64700017388208));
#47314=CARTESIAN_POINT('Ctrl Pts',(-93.9430261137935,51.5292040465167,7.64700017414487));
#47315=CARTESIAN_POINT('Ctrl Pts',(-93.9508955515216,51.5287969478629,7.64700017485196));
#47316=CARTESIAN_POINT('Ctrl Pts',(-93.9589283984139,51.5282020542507,7.6470001750203));
#47317=CARTESIAN_POINT('Ctrl Pts',(-93.9623164821851,51.5279511407924,7.6470001750913));
#47318=CARTESIAN_POINT('Ctrl Pts',(-93.9657302646496,51.5276679231957,7.64700017509565));
#47319=CARTESIAN_POINT('Ctrl Pts',(-93.9691718108078,51.5273477993727,7.64700017509565));
#47320=CARTESIAN_POINT('Ctrl Pts',(-93.9750361793249,51.5268023108094,7.64700017509565));
#47321=CARTESIAN_POINT('Ctrl Pts',(-93.9809789214188,51.5261504245672,7.64700017509565));
#47322=CARTESIAN_POINT('Ctrl Pts',(-93.9869705233395,51.5253828860304,7.64700017509565));
#47323=CARTESIAN_POINT('Ctrl Pts',(-94.0006588796808,51.5236293748431,7.64700017509565));
#47324=CARTESIAN_POINT('Ctrl Pts',(-94.0146208753618,51.5212633470316,7.64700017509565));
#47325=CARTESIAN_POINT('Ctrl Pts',(-94.0285363745471,51.5181843705694,7.64700017509565));
#47326=CARTESIAN_POINT('Ctrl Pts',(-94.034661080076,51.5168292036501,7.64700017509565));
#47327=CARTESIAN_POINT('Ctrl Pts',(-94.0407785914315,51.5153367450051,7.64700017509565));
#47328=CARTESIAN_POINT('Ctrl Pts',(-94.0468624293795,51.5136992309486,7.64700017509565));
#47329=CARTESIAN_POINT('Ctrl Pts',(-94.0499502010876,51.5128681322871,7.64700017509565));
#47330=CARTESIAN_POINT('Ctrl Pts',(-94.0530289756813,51.5119996233475,7.64700017509139));
#47331=CARTESIAN_POINT('Ctrl Pts',(-94.0560990263191,51.5110930579012,7.64700017504259));
#47332=CARTESIAN_POINT('Ctrl Pts',(-94.0644319132705,51.5086324120457,7.64700017491014));
#47333=CARTESIAN_POINT('Ctrl Pts',(-94.0726874365705,51.5058904806447,7.6470001742904));
#47334=CARTESIAN_POINT('Ctrl Pts',(-94.0808550447508,51.5028458447996,7.64700017402124));
#47335=CARTESIAN_POINT('Ctrl Pts',(-94.0894186194663,51.4996536046767,7.64700017373903));
#47336=CARTESIAN_POINT('Ctrl Pts',(-94.0978934641355,51.4961256210932,7.6470001741888));
#47337=CARTESIAN_POINT('Ctrl Pts',(-94.1062924751421,51.4922452096388,7.64700017461551));
#47338=CARTESIAN_POINT('Ctrl Pts',(-94.1130022863777,51.4891452222289,7.6470001749564));
#47339=CARTESIAN_POINT('Ctrl Pts',(-94.1196608210073,51.4858231964307,7.64700017509565));
#47340=CARTESIAN_POINT('Ctrl Pts',(-94.1262595530334,51.482279171179,7.64700017509565));
#47341=CARTESIAN_POINT('Ctrl Pts',(-94.1288336830236,51.4808966659265,7.64700017509565));
#47342=CARTESIAN_POINT('Ctrl Pts',(-94.1313985650407,51.4794805534216,7.64700017509565));
#47343=CARTESIAN_POINT('Ctrl Pts',(-94.1339518590834,51.4780326568969,7.64700017509565));
#47344=CARTESIAN_POINT('Ctrl Pts',(-94.144657609224,51.4719617468635,7.64700017509565));
#47345=CARTESIAN_POINT('Ctrl Pts',(-94.1551753982855,51.4653158606472,7.64700017509565));
#47346=CARTESIAN_POINT('Ctrl Pts',(-94.1653716157592,51.4581736384195,7.64700017509565));
#47347=CARTESIAN_POINT('Ctrl Pts',(-94.1762278692275,51.4505690757441,7.64700017509565));
#47348=CARTESIAN_POINT('Ctrl Pts',(-94.1867152597128,51.442404671326,7.64700017509565));
#47349=CARTESIAN_POINT('Ctrl Pts',(-94.1966491362833,51.4337959954244,7.64700017509565));
#47350=CARTESIAN_POINT('',(92.4580781459635,50.489490282297,7.64700017509567));
#47351=CARTESIAN_POINT('Ctrl Pts',(91.4225478353545,49.0626975362882,7.64700017509567));
#47352=CARTESIAN_POINT('Ctrl Pts',(91.4225462767621,49.1429292198556,7.64700017509567));
#47353=CARTESIAN_POINT('Ctrl Pts',(91.4248040997147,49.2117092238699,7.64700017509567));
#47354=CARTESIAN_POINT('Ctrl Pts',(91.4818619424348,49.435930440389,7.64700017509567));
#47355=CARTESIAN_POINT('Ctrl Pts',(91.5154343930757,49.5241421362461,7.64700017509567));
#47356=CARTESIAN_POINT('Ctrl Pts',(91.6296980739333,49.750678551437,7.64700017509567));
#47357=CARTESIAN_POINT('Ctrl Pts',(91.7241007827597,49.874697230836,7.64700017509567));
#47358=CARTESIAN_POINT('Ctrl Pts',(91.9326091806321,50.0896062918988,7.64700017509567));
#47359=CARTESIAN_POINT('Ctrl Pts',(92.0433237062822,50.1825454307006,7.64700017509567));
#47360=CARTESIAN_POINT('Ctrl Pts',(92.2545354943142,50.3450046166798,7.64700017509567));
#47361=CARTESIAN_POINT('Ctrl Pts',(92.3652841510216,50.4229463260791,7.64700017509567));
#47362=CARTESIAN_POINT('Ctrl Pts',(92.4556551180461,50.4877518762015,7.64700017509567));
#47363=CARTESIAN_POINT('Ctrl Pts',(92.4568667259934,50.4886210001154,7.64700017509567));
#47364=CARTESIAN_POINT('Ctrl Pts',(92.4580781461384,50.4894902820351,7.64700017509567));
#47365=CARTESIAN_POINT('',(93.8167232166069,50.5132114754642,7.64700017509567));
#47366=CARTESIAN_POINT('',(92.3939821990326,50.4883712021167,7.64700017509567));
#47367=CARTESIAN_POINT('',(94.308,51.0134321764147,7.64700017509567));
#47368=CARTESIAN_POINT('Origin',(93.808,51.0134321764147,7.64700017509567));
#47369=CARTESIAN_POINT('',(94.308,51.1559848803194,7.64700017509567));
#47370=CARTESIAN_POINT('',(94.308,56.1513478902835,7.64700017509567));
#47371=CARTESIAN_POINT('',(94.1966491362833,51.4337959954243,7.64700017509568));
#47372=CARTESIAN_POINT('Ctrl Pts',(94.1966491362833,51.4337959954243,7.64700017509568));
#47373=CARTESIAN_POINT('Ctrl Pts',(94.2049726402068,51.4265828649677,7.64700017509568));
#47374=CARTESIAN_POINT('Ctrl Pts',(94.2129056224244,51.4190592040781,7.64700017509411));
#47375=CARTESIAN_POINT('Ctrl Pts',(94.2203641785973,51.4112792552573,7.64700017481545));
#47376=CARTESIAN_POINT('Ctrl Pts',(94.2269268084721,51.4044338386147,7.64700017457027));
#47377=CARTESIAN_POINT('Ctrl Pts',(94.2331216073241,51.3973904027915,7.64700017424243));
#47378=CARTESIAN_POINT('Ctrl Pts',(94.2389260746337,51.3901643451348,7.64700017446175));
#47379=CARTESIAN_POINT('Ctrl Pts',(94.2437180595929,51.3841987400659,7.64700017464282));
#47380=CARTESIAN_POINT('Ctrl Pts',(94.248244058933,51.3781096054053,7.6470001750079));
#47381=CARTESIAN_POINT('Ctrl Pts',(94.2525206662367,51.371889733252,7.64700017506999));
#47382=CARTESIAN_POINT('Ctrl Pts',(94.2545326436495,51.368963525304,7.6470001750992));
#47383=CARTESIAN_POINT('Ctrl Pts',(94.2564893434288,51.3660083002047,7.64700017509563));
#47384=CARTESIAN_POINT('Ctrl Pts',(94.2583923256779,51.3630258387246,7.64700017509565));
#47385=CARTESIAN_POINT('Ctrl Pts',(94.263460597342,51.3550825565337,7.6470001750957));
#47386=CARTESIAN_POINT('Ctrl Pts',(94.2681408550188,51.3469327404793,7.64700017509567));
#47387=CARTESIAN_POINT('Ctrl Pts',(94.2724181180915,51.3386351159759,7.64700017509568));
#47388=CARTESIAN_POINT('Ctrl Pts',(94.277417325653,51.3289369640372,7.64700017509568));
#47389=CARTESIAN_POINT('Ctrl Pts',(94.2818618491996,51.3190417172125,7.64700017509568));
#47390=CARTESIAN_POINT('Ctrl Pts',(94.2857170869167,51.3090881514407,7.64700017509568));
#47391=CARTESIAN_POINT('Ctrl Pts',(94.286769873427,51.3063700363611,7.64700017509568));
#47392=CARTESIAN_POINT('Ctrl Pts',(94.2877815760512,51.3036483370385,7.64700017510756));
#47393=CARTESIAN_POINT('Ctrl Pts',(94.2887507225337,51.3009254027879,7.64700017504444));
#47394=CARTESIAN_POINT('Ctrl Pts',(94.290427161236,51.2962152455064,7.64700017493524));
#47395=CARTESIAN_POINT('Ctrl Pts',(94.2919762216591,51.2915013433459,7.64700017450074));
#47396=CARTESIAN_POINT('Ctrl Pts',(94.293399928557,51.2867898410747,7.64700017351591));
#47397=CARTESIAN_POINT('Ctrl Pts',(94.2955137904181,51.2797943949089,7.64700017205367));
#47398=CARTESIAN_POINT('Ctrl Pts',(94.2973441838225,51.2728057096956,7.64700017028042));
#47399=CARTESIAN_POINT('Ctrl Pts',(94.2989156800819,51.2658144242701,7.64700017062629));
#47400=CARTESIAN_POINT('Ctrl Pts',(94.3005469092035,51.2585573987978,7.6470001709853));
#47401=CARTESIAN_POINT('Ctrl Pts',(94.3019021017679,51.2512882075794,7.64700017313947));
#47402=CARTESIAN_POINT('Ctrl Pts',(94.3030217540668,51.2440063700235,7.6470001741782));
#47403=CARTESIAN_POINT('Ctrl Pts',(94.3038647641996,51.2385237189797,7.64700017496029));
#47404=CARTESIAN_POINT('Ctrl Pts',(94.3045794319814,51.2330349112709,7.64700017501461));
#47405=CARTESIAN_POINT('Ctrl Pts',(94.3051732403325,51.2275572670478,7.64700017505834));
#47406=CARTESIAN_POINT('Ctrl Pts',(94.3057067703767,51.2226356660655,7.64700017509764));
#47407=CARTESIAN_POINT('Ctrl Pts',(94.306142785898,51.2177230900463,7.64700017509371));
#47408=CARTESIAN_POINT('Ctrl Pts',(94.3064987148807,51.2128317448709,7.6470001750637));
#47409=CARTESIAN_POINT('Ctrl Pts',(94.3070621910221,51.2050881880387,7.64700017501617));
#47410=CARTESIAN_POINT('Ctrl Pts',(94.3074255350537,51.1974045065638,7.64700017464438));
#47411=CARTESIAN_POINT('Ctrl Pts',(94.3076494624099,51.1898166715731,7.64700017452744));
#47412=CARTESIAN_POINT('Ctrl Pts',(94.3078351183924,51.1835256717411,7.64700017443049));
#47413=CARTESIAN_POINT('Ctrl Pts',(94.3079250096796,51.1773012221534,7.6470001746928));
#47414=CARTESIAN_POINT('Ctrl Pts',(94.3079658597899,51.1711299960392,7.64700017490036));
#47415=CARTESIAN_POINT('Ctrl Pts',(94.3079994400497,51.1660570262316,7.64700017507099));
#47416=CARTESIAN_POINT('Ctrl Pts',(94.308,51.1610197692566,7.64700017509567));
#47417=CARTESIAN_POINT('Ctrl Pts',(94.308,51.1559848803194,7.64700017509567));
#47418=CARTESIAN_POINT('',(93.8950711760379,51.5299752072607,7.64699846310829));
#47419=CARTESIAN_POINT('Ctrl Pts',(93.8950711760379,51.529975197098,7.64699503913354));
#47420=CARTESIAN_POINT('Ctrl Pts',(93.9014675569618,51.5299751963082,7.64699492075811));
#47421=CARTESIAN_POINT('Ctrl Pts',(93.9078686095007,51.5299740042623,7.64699465632833));
#47422=CARTESIAN_POINT('Ctrl Pts',(93.9143616092612,51.5299138796506,7.64699437761353));
#47423=CARTESIAN_POINT('Ctrl Pts',(93.9212329508515,51.5298502516266,7.64699408265824));
#47424=CARTESIAN_POINT('Ctrl Pts',(93.9282069162397,51.5297206568053,7.64699377372701));
#47425=CARTESIAN_POINT('Ctrl Pts',(93.9353269143505,51.5294724305911,7.64699354295642));
#47426=CARTESIAN_POINT('Ctrl Pts',(93.9430261120265,51.5292040116025,7.64699329341304));
#47427=CARTESIAN_POINT('Ctrl Pts',(93.9508955492783,51.5287969118829,7.64699313667707));
#47428=CARTESIAN_POINT('Ctrl Pts',(93.9589283956746,51.5282020179658,7.64699307766418));
#47429=CARTESIAN_POINT('Ctrl Pts',(93.9680897478961,51.5275235495325,7.64699301036078));
#47430=CARTESIAN_POINT('Ctrl Pts',(93.9774627035534,51.5266008239436,7.64699306455219));
#47431=CARTESIAN_POINT('Ctrl Pts',(93.9869705188585,51.5253828506518,7.64699313358647));
#47432=CARTESIAN_POINT('Ctrl Pts',(93.9987752189458,51.5238706410681,7.64699321929796));
#47433=CARTESIAN_POINT('Ctrl Pts',(94.0107835864313,51.5219044363755,7.64699330934019));
#47434=CARTESIAN_POINT('Ctrl Pts',(94.0227898588524,51.5194155346592,7.6469932362435));
#47435=CARTESIAN_POINT('Ctrl Pts',(94.0247056787927,51.5190183849552,7.64699322457959));
#47436=CARTESIAN_POINT('Ctrl Pts',(94.0266214543899,51.5186080343372,7.64699320870641));
#47437=CARTESIAN_POINT('Ctrl Pts',(94.0285363668365,51.5181843360658,7.64699318783677));
#47438=CARTESIAN_POINT('Ctrl Pts',(94.0349926530998,51.5167558021742,7.64699311747304));
#47439=CARTESIAN_POINT('Ctrl Pts',(94.0414295663127,51.5151745781,7.64699300669818));
#47440=CARTESIAN_POINT('Ctrl Pts',(94.0478456487794,51.5134323956519,7.64699281104241));
#47441=CARTESIAN_POINT('Ctrl Pts',(94.0506052883903,51.5126830605681,7.64699272688835));
#47442=CARTESIAN_POINT('Ctrl Pts',(94.0533564429458,51.5119028825041,7.64699262719061));
#47443=CARTESIAN_POINT('Ctrl Pts',(94.0560990143233,51.5110930184079,7.64699250784119));
#47444=CARTESIAN_POINT('Ctrl Pts',(94.0644318993931,51.5086323698023,7.64699214521618));
#47445=CARTESIAN_POINT('Ctrl Pts',(94.0726874201679,51.5058904343626,7.64699163265755));
#47446=CARTESIAN_POINT('Ctrl Pts',(94.0808550254676,51.5028457945208,7.64699114368968));
#47447=CARTESIAN_POINT('Ctrl Pts',(94.0894185971628,51.4996535502075,7.6469906310166));
#47448=CARTESIAN_POINT('Ctrl Pts',(94.0978934384775,51.496125562588,7.64699015334464));
#47449=CARTESIAN_POINT('Ctrl Pts',(94.1062924462214,51.4922451480423,7.6469897795223));
#47450=CARTESIAN_POINT('Ctrl Pts',(94.115619715228,51.4879358687288,7.64698936438499));
#47451=CARTESIAN_POINT('Ctrl Pts',(94.1248532095369,51.4831921405984,7.64698907137841));
#47452=CARTESIAN_POINT('Ctrl Pts',(94.1339518196106,51.4780325878441,7.6469888190181));
#47453=CARTESIAN_POINT('Ctrl Pts',(94.1446575656917,51.4719616757781,7.64698852208204));
#47454=CARTESIAN_POINT('Ctrl Pts',(94.1551753506568,51.465315788125,7.64698826240808));
#47455=CARTESIAN_POINT('Ctrl Pts',(94.1653715630572,51.4581735638265,7.64698788813237));
#47456=CARTESIAN_POINT('Ctrl Pts',(94.1762278111056,51.4505689989589,7.64698748962851));
#47457=CARTESIAN_POINT('Ctrl Pts',(94.1867151948228,51.4424045914724,7.64698694322802));
#47458=CARTESIAN_POINT('Ctrl Pts',(94.1966490639598,51.4337959129833,7.64698637299754));
#47459=CARTESIAN_POINT('',(94.808,51.5299752199642,7.64700017509567));
#47460=CARTESIAN_POINT('',(93.8950711760379,58.9852246703228,7.64700017509567));
#47461=CARTESIAN_POINT('',(94.808,58.9852246703228,7.64700017509567));
#47462=CARTESIAN_POINT('',(94.1870559786262,59.106168901065,7.64698672353724));
#47463=CARTESIAN_POINT('Origin',(93.8950711760379,59.3981534942849,7.64700017509567));
#47464=CARTESIAN_POINT('',(94.308,59.3981534942849,7.64700017509567));
#47465=CARTESIAN_POINT('Origin',(93.8950711760379,59.3981534942849,7.64700017509567));
#47466=CARTESIAN_POINT('',(94.308,65.4045463960021,7.64700017509567));
#47467=CARTESIAN_POINT('',(94.308,56.1513478902835,7.64700017509567));
#47468=CARTESIAN_POINT('',(94.1870559478758,65.6965311673062,7.64700017509567));
#47469=CARTESIAN_POINT('Origin',(93.8950711760379,65.4045463960021,7.64700017509567));
#47470=CARTESIAN_POINT('',(93.8950711760379,65.8174752199642,7.64700017509567));
#47471=CARTESIAN_POINT('Origin',(93.8950711760379,65.4045463960021,7.64700017509567));
#47472=CARTESIAN_POINT('',(94.808,65.8174752199642,7.64700017509567));
#47473=CARTESIAN_POINT('',(93.8950711760379,73.2727246703228,7.64700017509567));
#47474=CARTESIAN_POINT('',(94.808,73.2727246703228,7.64700017509567));
#47475=CARTESIAN_POINT('',(94.1965126031355,73.3685138471855,7.64700017509568));
#47476=CARTESIAN_POINT('Ctrl Pts',(94.1965126031355,73.3685138471855,7.64700017509568));
#47477=CARTESIAN_POINT('Ctrl Pts',(94.1882077188119,73.3612089196272,7.64700017509568));
#47478=CARTESIAN_POINT('Ctrl Pts',(94.1795557644427,73.3542817640235,7.64700017489038));
#47479=CARTESIAN_POINT('Ctrl Pts',(94.1706072180059,73.3477791111874,7.64700017425526));
#47480=CARTESIAN_POINT('Ctrl Pts',(94.1613934589313,73.3410837359105,7.64700017360131));
#47481=CARTESIAN_POINT('Ctrl Pts',(94.1518658368147,73.334839598396,7.64700017359756));
#47482=CARTESIAN_POINT('Ctrl Pts',(94.1420394715317,73.3290456406544,7.64700017435372));
#47483=CARTESIAN_POINT('Ctrl Pts',(94.1368276435371,73.3259725703698,7.64700017475479));
#47484=CARTESIAN_POINT('Ctrl Pts',(94.1315320147165,73.3230239109276,7.64700017500527));
#47485=CARTESIAN_POINT('Ctrl Pts',(94.1261639684437,73.3201997181959,7.64700017506576));
#47486=CARTESIAN_POINT('Ctrl Pts',(94.1229258790631,73.3184961210157,7.64700017510225));
#47487=CARTESIAN_POINT('Ctrl Pts',(94.1196614291602,73.316837804465,7.64700017509567));
#47488=CARTESIAN_POINT('Ctrl Pts',(94.116375044083,73.3152247323797,7.64700017509567));
#47489=CARTESIAN_POINT('Ctrl Pts',(94.1038253898866,73.3090649256655,7.64700017509567));
#47490=CARTESIAN_POINT('Ctrl Pts',(94.0909337029417,73.3035898744507,7.64700017509567));
#47491=CARTESIAN_POINT('Ctrl Pts',(94.0779638036241,73.298849160778,7.64700017509567));
#47492=CARTESIAN_POINT('Ctrl Pts',(94.0694851583549,73.2957500750742,7.64700017509567));
#47493=CARTESIAN_POINT('Ctrl Pts',(94.0609759724075,73.2929647366329,7.64700017509926));
#47494=CARTESIAN_POINT('Ctrl Pts',(94.0524923023025,73.2904939002508,7.64700017509196));
#47495=CARTESIAN_POINT('Ctrl Pts',(94.0446140530643,73.2881993903744,7.64700017508517));
#47496=CARTESIAN_POINT('Ctrl Pts',(94.0367650318817,73.2861629163141,7.64700017468317));
#47497=CARTESIAN_POINT('Ctrl Pts',(94.0289443571859,73.2843815795948,7.64700017376815));
#47498=CARTESIAN_POINT('Ctrl Pts',(94.0213664515275,73.282655539051,7.64700017288153));
#47499=CARTESIAN_POINT('Ctrl Pts',(94.0138101772477,73.2811683091975,7.64700017240889));
#47500=CARTESIAN_POINT('Ctrl Pts',(94.0062518814609,73.279892351169,7.64700017294235));
#47501=CARTESIAN_POINT('Ctrl Pts',(93.9980708945799,73.2785112731872,7.64700017351977));
#47502=CARTESIAN_POINT('Ctrl Pts',(93.9898877224983,73.277377636502,7.64700017462839));
#47503=CARTESIAN_POINT('Ctrl Pts',(93.9817496771354,73.2764558856238,7.64700017492369));
#47504=CARTESIAN_POINT('Ctrl Pts',(93.9773075900215,73.2759527552633,7.64700017508488));
#47505=CARTESIAN_POINT('Ctrl Pts',(93.9728794633304,73.275511171199,7.64700017508284));
#47506=CARTESIAN_POINT('Ctrl Pts',(93.9684792171451,73.2751281561059,7.64700017508827));
#47507=CARTESIAN_POINT('Ctrl Pts',(93.9634328497386,73.2746889000278,7.6470001750945));
#47508=CARTESIAN_POINT('Ctrl Pts',(93.9584231815274,73.2743266809263,7.64700017509884));
#47509=CARTESIAN_POINT('Ctrl Pts',(93.953467066753,73.2740286759625,7.64700017504355));
#47510=CARTESIAN_POINT('Ctrl Pts',(93.9463567699443,73.2736011427355,7.64700017496421));
#47511=CARTESIAN_POINT('Ctrl Pts',(93.939361396969,73.273306435129,7.64700017462955));
#47512=CARTESIAN_POINT('Ctrl Pts',(93.9325100234516,73.273109510946,7.64700017447714));
#47513=CARTESIAN_POINT('Ctrl Pts',(93.9260561553151,73.272924011979,7.64700017433358));
#47514=CARTESIAN_POINT('Ctrl Pts',(93.9197314803917,73.2728253585842,7.64700017452643));
#47515=CARTESIAN_POINT('Ctrl Pts',(93.9135113783815,73.2727754851039,7.64700017477473));
#47516=CARTESIAN_POINT('Ctrl Pts',(93.9072912763714,73.2727256116235,7.64700017502303));
#47517=CARTESIAN_POINT('Ctrl Pts',(93.9011774833738,73.2727246703228,7.64700017509567));
#47518=CARTESIAN_POINT('Ctrl Pts',(93.8950711760379,73.2727246703228,7.64700017509567));
#47519=CARTESIAN_POINT('',(94.3079999861438,73.6467138767115,7.64699836146757));
#47520=CARTESIAN_POINT('Ctrl Pts',(94.3079999750589,73.6467138767115,7.64699473421136));
#47521=CARTESIAN_POINT('Ctrl Pts',(94.3079999740911,73.6395208651097,7.64699459330286));
#47522=CARTESIAN_POINT('Ctrl Pts',(94.3079980460054,73.63232348621,7.64699424248757));
#47523=CARTESIAN_POINT('Ctrl Pts',(94.307901825579,73.6250597320727,7.64699387554347));
#47524=CARTESIAN_POINT('Ctrl Pts',(94.3077992223353,73.6173141341348,7.646993484258));
#47525=CARTESIAN_POINT('Ctrl Pts',(94.3075894244166,73.60949350855,7.64699307831611));
#47526=CARTESIAN_POINT('Ctrl Pts',(94.3071866539564,73.6015787780029,7.64699279500174));
#47527=CARTESIAN_POINT('Ctrl Pts',(94.3067450063402,73.592900083249,7.64699248434064));
#47528=CARTESIAN_POINT('Ctrl Pts',(94.3060713339547,73.5841089773084,7.64699232382936));
#47529=CARTESIAN_POINT('Ctrl Pts',(94.305083163548,73.5752366824161,7.64699230402642));
#47530=CARTESIAN_POINT('Ctrl Pts',(94.3038917246878,73.5645393402945,7.64699228014998));
#47531=CARTESIAN_POINT('Ctrl Pts',(94.3022427715511,73.5537257513733,7.64699244863685));
#47532=CARTESIAN_POINT('Ctrl Pts',(94.3000382698912,73.5429108766301,7.64699258280209));
#47533=CARTESIAN_POINT('Ctrl Pts',(94.2978364654158,73.5321092337716,7.64699271680319));
#47534=CARTESIAN_POINT('Ctrl Pts',(94.295081778356,73.5213108515388,7.64699281003025));
#47535=CARTESIAN_POINT('Ctrl Pts',(94.2917086713212,73.5106312080657,7.64699264706298));
#47536=CARTESIAN_POINT('Ctrl Pts',(94.2907478176382,73.5075890351793,7.64699260064059));
#47537=CARTESIAN_POINT('Ctrl Pts',(94.289738574256,73.5045569655004,7.64699252649652));
#47538=CARTESIAN_POINT('Ctrl Pts',(94.2886770196345,73.5015346571218,7.64699242839856));
#47539=CARTESIAN_POINT('Ctrl Pts',(94.2865592296029,73.4955051844722,7.64699223269421));
#47540=CARTESIAN_POINT('Ctrl Pts',(94.2842322515181,73.4895248627599,7.64699194296689));
#47541=CARTESIAN_POINT('Ctrl Pts',(94.2816950621977,73.483596178706,7.64699159860977));
#47542=CARTESIAN_POINT('Ctrl Pts',(94.2779305654636,73.4747996290839,7.64699108767775));
#47543=CARTESIAN_POINT('Ctrl Pts',(94.273692313872,73.4661172638011,7.64699051859866));
#47544=CARTESIAN_POINT('Ctrl Pts',(94.2689612285454,73.4575516606102,7.64699005010342));
#47545=CARTESIAN_POINT('Ctrl Pts',(94.2640569248187,73.4486724464868,7.64698956445525));
#47546=CARTESIAN_POINT('Ctrl Pts',(94.2586236445858,73.439919104727,7.64698918074646));
#47547=CARTESIAN_POINT('Ctrl Pts',(94.2526868259102,73.4313364604973,7.6469888726893));
#47548=CARTESIAN_POINT('Ctrl Pts',(94.2453391504047,73.4207141915304,7.64698849142381));
#47549=CARTESIAN_POINT('Ctrl Pts',(94.2372208217534,73.410354531733,7.64698820862354));
#47550=CARTESIAN_POINT('Ctrl Pts',(94.2284416275848,73.4003934936649,7.64698785833451));
#47551=CARTESIAN_POINT('Ctrl Pts',(94.2185692707022,73.3891921327153,7.64698746442838));
#47552=CARTESIAN_POINT('Ctrl Pts',(94.2078661480989,73.3785005050746,7.64698696779117));
#47553=CARTESIAN_POINT('Ctrl Pts',(94.1965126599735,73.3685140434643,7.6469863618979));
#47554=CARTESIAN_POINT('',(94.308,73.7892636041522,7.64700017509567));
#47555=CARTESIAN_POINT('',(94.308,56.1513478902835,7.64700017509567));
#47556=CARTESIAN_POINT('Origin',(93.808,73.7892636041522,7.64700017509567));
#47557=CARTESIAN_POINT('Origin',(94.808,62.4013478902835,-12.121631523958));
#47558=CARTESIAN_POINT('',(94.808,74.975061640985,-27.2602817842482));
#47559=CARTESIAN_POINT('',(94.808,49.8276341395819,-27.2602817842482));
#47560=CARTESIAN_POINT('',(94.808,56.1513478902835,-27.2602817842482));
#47561=CARTESIAN_POINT('',(94.808,73.7892636041522,7.14700017509568));
#47562=CARTESIAN_POINT('',(94.808,74.7848570588257,-21.7412789818844));
#47563=CARTESIAN_POINT('',(94.808,73.6467138767115,7.14700017509568));
#47564=CARTESIAN_POINT('',(94.808,56.1513478902835,7.14700017509568));
#47565=CARTESIAN_POINT('',(94.8079881503648,73.1867599499296,7.01185904268729));
#47566=CARTESIAN_POINT('Ctrl Pts',(94.808,73.186759897545,7.01185910934411));
#47567=CARTESIAN_POINT('Ctrl Pts',(94.808,73.1976416470687,7.02048938442845));
#47568=CARTESIAN_POINT('Ctrl Pts',(94.8079999996948,73.208864909768,7.02872863286183));
#47569=CARTESIAN_POINT('Ctrl Pts',(94.8079999980545,73.2203942925457,7.03654633579933));
#47570=CARTESIAN_POINT('Ctrl Pts',(94.8079999962032,73.2334071178287,7.04536991329708));
#47571=CARTESIAN_POINT('Ctrl Pts',(94.8079999946691,73.2468104190353,7.05365549444138));
#47572=CARTESIAN_POINT('Ctrl Pts',(94.807999996341,73.2606032843256,7.06141737426463));
#47573=CARTESIAN_POINT('Ctrl Pts',(94.8079999977089,73.2718889643461,7.06776834559648));
#47574=CARTESIAN_POINT('Ctrl Pts',(94.8079999994752,73.2834378332536,7.07377110578627));
#47575=CARTESIAN_POINT('Ctrl Pts',(94.8079999997898,73.2951864326985,7.07943123505959));
#47576=CARTESIAN_POINT('Ctrl Pts',(94.8080000002183,73.3111926980121,7.08714258238077));
#47577=CARTESIAN_POINT('Ctrl Pts',(94.808,73.3275727877785,7.09420771471076));
#47578=CARTESIAN_POINT('Ctrl Pts',(94.808,73.3440898254038,7.10055960493402));
#47579=CARTESIAN_POINT('Ctrl Pts',(94.808,73.3573366115911,7.10565386781467));
#47580=CARTESIAN_POINT('Ctrl Pts',(94.808,73.3706662587076,7.11028817172113));
#47581=CARTESIAN_POINT('Ctrl Pts',(94.808,73.3839586395071,7.11444842307876));
#47582=CARTESIAN_POINT('Ctrl Pts',(94.808,73.3955894727067,7.11808864301668));
#47583=CARTESIAN_POINT('Ctrl Pts',(94.8080000001077,73.4071898781185,7.12136632868896));
#47584=CARTESIAN_POINT('Ctrl Pts',(94.8079999998908,73.4187187357765,7.12429611013786));
#47585=CARTESIAN_POINT('Ctrl Pts',(94.8079999996996,73.4288797988808,7.12687829955046));
#47586=CARTESIAN_POINT('Ctrl Pts',(94.8079999983658,73.438982550686,7.12919634753907));
#47587=CARTESIAN_POINT('Ctrl Pts',(94.8079999970404,73.4490512316657,7.13125893419769));
#47588=CARTESIAN_POINT('Ctrl Pts',(94.8079999957811,73.4586168409206,7.13321846574613));
#47589=CARTESIAN_POINT('Ctrl Pts',(94.8079999954219,73.4681604995577,7.13494890753665));
#47590=CARTESIAN_POINT('Ctrl Pts',(94.8079999961946,73.4776984973321,7.13647403243628));
#47591=CARTESIAN_POINT('Ctrl Pts',(94.8079999970818,73.4886501354488,7.13822519828666));
#47592=CARTESIAN_POINT('Ctrl Pts',(94.8079999988111,73.499593216513,7.13970549147716));
#47593=CARTESIAN_POINT('Ctrl Pts',(94.8079999994719,73.5104719004163,7.14094859064029));
#47594=CARTESIAN_POINT('Ctrl Pts',(94.8080000000311,73.5196789256414,7.14200067060273));
#47595=CARTESIAN_POINT('Ctrl Pts',(94.8079999999813,73.5288382152531,7.14288646811643));
#47596=CARTESIAN_POINT('Ctrl Pts',(94.807999999988,73.5378918066759,7.14361960488644));
#47597=CARTESIAN_POINT('Ctrl Pts',(94.8079999999909,73.5417709776939,7.14393373027356));
#47598=CARTESIAN_POINT('Ctrl Pts',(94.8079999999892,73.5456307781434,7.14421990700708));
#47599=CARTESIAN_POINT('Ctrl Pts',(94.8079999999733,73.5494678366917,7.14448055233092));
#47600=CARTESIAN_POINT('Ctrl Pts',(94.8079999999327,73.559229726254,7.14514366206308));
#47601=CARTESIAN_POINT('Ctrl Pts',(94.8079999996011,73.5688364940066,7.14564348301442));
#47602=CARTESIAN_POINT('Ctrl Pts',(94.8079999990373,73.5782364279538,7.14601183876776));
#47603=CARTESIAN_POINT('Ctrl Pts',(94.8079999985284,73.5867205023327,7.14634430467941));
#47604=CARTESIAN_POINT('Ctrl Pts',(94.8079999980758,73.5950350910391,7.14656964810998));
#47605=CARTESIAN_POINT('Ctrl Pts',(94.807999998275,73.6031797873831,7.1467183934997));
#47606=CARTESIAN_POINT('Ctrl Pts',(94.8079999984578,73.6106577396794,7.14685496224108));
#47607=CARTESIAN_POINT('Ctrl Pts',(94.8079999991339,73.6179920648686,7.1469269512185));
#47608=CARTESIAN_POINT('Ctrl Pts',(94.8079999995512,73.6252249899423,7.14696327373035));
#47609=CARTESIAN_POINT('Ctrl Pts',(94.8079999999684,73.6324579150159,7.1469995962422));
#47610=CARTESIAN_POINT('Ctrl Pts',(94.808,73.6395885240366,7.14700017509567));
#47611=CARTESIAN_POINT('Ctrl Pts',(94.808,73.6467138767115,7.14700017509567));
#47612=CARTESIAN_POINT('',(94.8079990551526,72.9990171861994,6.60946436755517));
#47613=CARTESIAN_POINT('Ctrl Pts',(94.8079971654579,72.9990171920856,6.60946436729818));
#47614=CARTESIAN_POINT('Ctrl Pts',(94.807997100165,72.9994256475357,6.6188195246765));
#47615=CARTESIAN_POINT('Ctrl Pts',(94.8079967643637,72.9998362525907,6.62817902815114));
#47616=CARTESIAN_POINT('Ctrl Pts',(94.8079963623074,73.0003531278364,6.6376094965726));
#47617=CARTESIAN_POINT('Ctrl Pts',(94.8079959353704,73.0009019892618,6.6476235577669));
#47618=CARTESIAN_POINT('Ctrl Pts',(94.8079954362204,73.0015706348513,6.65771724505553));
#47619=CARTESIAN_POINT('Ctrl Pts',(94.8079950665875,73.0024549385706,6.66791461252739));
#47620=CARTESIAN_POINT('Ctrl Pts',(94.8079946645511,73.0034167637956,6.67900592092033));
#47621=CARTESIAN_POINT('Ctrl Pts',(94.8079944272739,73.0046336745612,6.69021926616776));
#47622=CARTESIAN_POINT('Ctrl Pts',(94.8079943989666,73.0061964263163,6.70152928692195));
#47623=CARTESIAN_POINT('Ctrl Pts',(94.8079943662622,73.0080019303548,6.71459616595784));
#47624=CARTESIAN_POINT('Ctrl Pts',(94.8079945972541,73.0102691155947,6.72779078671381));
#47625=CARTESIAN_POINT('Ctrl Pts',(94.807994866321,73.0130952737899,6.74101615806559));
#47626=CARTESIAN_POINT('Ctrl Pts',(94.8079951445777,73.0160179578722,6.75469323474128));
#47627=CARTESIAN_POINT('Ctrl Pts',(94.8079954447262,73.0195370346373,6.76839992639667));
#47628=CARTESIAN_POINT('Ctrl Pts',(94.8079955655639,73.0237278763983,6.78201087611538));
#47629=CARTESIAN_POINT('Ctrl Pts',(94.8079955766087,73.0241109273425,6.78325494292542));
#47630=CARTESIAN_POINT('Ctrl Pts',(94.8079955861508,73.0244995610461,6.78449823188272));
#47631=CARTESIAN_POINT('Ctrl Pts',(94.8079955940217,73.0248938162753,6.78574066092345));
#47632=CARTESIAN_POINT('Ctrl Pts',(94.8079956690441,73.0286516810447,6.79758293966886));
#47633=CARTESIAN_POINT('Ctrl Pts',(94.80799560699,73.0329222983605,6.80934275524802));
#47634=CARTESIAN_POINT('Ctrl Pts',(94.8079952901313,73.0377450466203,6.8209650266823));
#47635=CARTESIAN_POINT('Ctrl Pts',(94.8079952872761,73.0377885040548,6.82106975412655));
#47636=CARTESIAN_POINT('Ctrl Pts',(94.8079952844005,73.0378320067789,6.82117446930273));
#47637=CARTESIAN_POINT('Ctrl Pts',(94.8079952815043,73.0378755547218,6.82127917216788));
#47638=CARTESIAN_POINT('Ctrl Pts',(94.8079949616969,73.0426843251636,6.8328409592317));
#47639=CARTESIAN_POINT('Ctrl Pts',(94.8079943481719,73.0480397278431,6.84426401016455));
#47640=CARTESIAN_POINT('Ctrl Pts',(94.8079937499842,73.0539832974965,6.8555459297097));
#47641=CARTESIAN_POINT('Ctrl Pts',(94.8079931847452,73.0595994912881,6.86620643344755));
#47642=CARTESIAN_POINT('Ctrl Pts',(94.807992637827,73.0657443335225,6.87674790445241));
#47643=CARTESIAN_POINT('Ctrl Pts',(94.8079922036423,73.0724247303515,6.8871613054322));
#47644=CARTESIAN_POINT('Ctrl Pts',(94.8079917270126,73.0797581878098,6.89859269716487));
#47645=CARTESIAN_POINT('Ctrl Pts',(94.8079913796778,73.0877365565338,6.90986923758269));
#47646=CARTESIAN_POINT('Ctrl Pts',(94.8079910983974,73.0963206314177,6.92093778323823));
#47647=CARTESIAN_POINT('Ctrl Pts',(94.8079907389439,73.1072903790028,6.93508248183621));
#47648=CARTESIAN_POINT('Ctrl Pts',(94.8079904664267,73.1192485030068,6.9488863324592));
#47649=CARTESIAN_POINT('Ctrl Pts',(94.8079900993728,73.1320442407153,6.96218472871778));
#47650=CARTESIAN_POINT('Ctrl Pts',(94.8079897396447,73.1445845947191,6.97521770896211));
#47651=CARTESIAN_POINT('Ctrl Pts',(94.8079892854596,73.1579250941821,6.98776110206465));
#47652=CARTESIAN_POINT('Ctrl Pts',(94.8079887419899,73.1719120058869,6.99966108731495));
#47653=CARTESIAN_POINT('Ctrl Pts',(94.8079885526672,73.1767844749739,7.00380655641432));
#47654=CARTESIAN_POINT('Ctrl Pts',(94.8079883541505,73.1817355822944,7.00787423781992));
#47655=CARTESIAN_POINT('Ctrl Pts',(94.8079881503648,73.1867599499296,7.01185904268729));
#47656=CARTESIAN_POINT('',(94.808,71.6238923223392,-24.8860729452765));
#47657=CARTESIAN_POINT('',(94.808,72.603216539601,-2.45586067721142));
#47658=CARTESIAN_POINT('',(94.808,67.4663075679476,-24.8860729452725));
#47659=CARTESIAN_POINT('Origin',(94.808,69.5450999451435,-24.8804433349482));
#47660=CARTESIAN_POINT('',(94.808,66.0911827114453,6.60946436787642));
#47661=CARTESIAN_POINT('',(94.808,67.1834807104578,-18.4082729105249));
#47662=CARTESIAN_POINT('',(94.808,65.8911214167673,7.0138561533214));
#47663=CARTESIAN_POINT('Ctrl Pts',(94.808,65.8911214167673,7.0138561533214));
#47664=CARTESIAN_POINT('Ctrl Pts',(94.808,65.9020304645621,7.00602943877033));
#47665=CARTESIAN_POINT('Ctrl Pts',(94.8080000000084,65.9125495096871,6.99794043100432));
#47666=CARTESIAN_POINT('Ctrl Pts',(94.8079999999785,65.9226085386139,6.98961666378209));
#47667=CARTESIAN_POINT('Ctrl Pts',(94.8079999999512,65.9318000553666,6.98201075605223));
#47668=CARTESIAN_POINT('Ctrl Pts',(94.807999999883,65.9406070005614,6.97420908796052));
#47669=CARTESIAN_POINT('Ctrl Pts',(94.8079999999061,65.9490113392396,6.96621309002654));
#47670=CARTESIAN_POINT('Ctrl Pts',(94.8079999999256,65.9561078773127,6.95946135072333));
#47671=CARTESIAN_POINT('Ctrl Pts',(94.8079999999899,65.9629168822783,6.95257166789802));
#47672=CARTESIAN_POINT('Ctrl Pts',(94.8079999999969,65.969456667227,6.94552977185793));
#47673=CARTESIAN_POINT('Ctrl Pts',(94.8079999999979,65.9704075444047,6.94450588830742));
#47674=CARTESIAN_POINT('Ctrl Pts',(94.8079999999984,65.9713527221625,6.94347878079773));
#47675=CARTESIAN_POINT('Ctrl Pts',(94.8079999999988,65.9722922372414,6.94244850281523));
#47676=CARTESIAN_POINT('Ctrl Pts',(94.8080000000013,65.9796583342613,6.93437079576534));
#47677=CARTESIAN_POINT('Ctrl Pts',(94.808,65.9866827987106,6.92608750719234));
#47678=CARTESIAN_POINT('Ctrl Pts',(94.808,65.9933787052521,6.9176033302597));
#47679=CARTESIAN_POINT('Ctrl Pts',(94.808,66.0013276123673,6.90753151489487));
#47680=CARTESIAN_POINT('Ctrl Pts',(94.808,66.0088119564725,6.89717589782969));
#47681=CARTESIAN_POINT('Ctrl Pts',(94.808,66.0158003214501,6.88660404722876));
#47682=CARTESIAN_POINT('Ctrl Pts',(94.808,66.0201464108794,6.88002937514292));
#47683=CARTESIAN_POINT('Ctrl Pts',(94.8080000000143,66.0243011466157,6.87337208374602));
#47684=CARTESIAN_POINT('Ctrl Pts',(94.8079999999732,66.0282533282353,6.86666034475716));
#47685=CARTESIAN_POINT('Ctrl Pts',(94.8079999999405,66.0313934857972,6.86132761464308));
#47686=CARTESIAN_POINT('Ctrl Pts',(94.8079999998775,66.034405824501,6.85596053628016));
#47687=CARTESIAN_POINT('Ctrl Pts',(94.8079999995818,66.0372871859161,6.85057002179951));
#47688=CARTESIAN_POINT('Ctrl Pts',(94.8079999990418,66.0425507196982,6.84072288671845));
#47689=CARTESIAN_POINT('Ctrl Pts',(94.8079999978126,66.047369093394,6.83079706084938));
#47690=CARTESIAN_POINT('Ctrl Pts',(94.8079999976609,66.0517256976044,6.82084422795567));
#47691=CARTESIAN_POINT('Ctrl Pts',(94.8079999975244,66.0556471132593,6.8118856003558));
#47692=CARTESIAN_POINT('Ctrl Pts',(94.8079999986505,66.0591938422501,6.80290581193244));
#47693=CARTESIAN_POINT('Ctrl Pts',(94.8079999994432,66.0623804446166,6.79391000540416));
#47694=CARTESIAN_POINT('Ctrl Pts',(94.8079999997968,66.0638021453334,6.78989653176695));
#47695=CARTESIAN_POINT('Ctrl Pts',(94.8079999998938,66.0651553637263,6.78588059263106));
#47696=CARTESIAN_POINT('Ctrl Pts',(94.8079999999464,66.0664410227455,6.78185924016188));
#47697=CARTESIAN_POINT('Ctrl Pts',(94.808000000029,66.0684628994613,6.77553510693311));
#47698=CARTESIAN_POINT('Ctrl Pts',(94.808,66.070317828323,6.76919755887729));
#47699=CARTESIAN_POINT('Ctrl Pts',(94.808,66.0720225926917,6.76283388241374));
#47700=CARTESIAN_POINT('Ctrl Pts',(94.808,66.0748746885294,6.75218735818557));
#47701=CARTESIAN_POINT('Ctrl Pts',(94.808,66.0773009401171,6.74146867240879));
#47702=CARTESIAN_POINT('Ctrl Pts',(94.808,66.0793623680955,6.73070611687885));
#47703=CARTESIAN_POINT('Ctrl Pts',(94.808,66.0816276033559,6.71887949934283));
#47704=CARTESIAN_POINT('Ctrl Pts',(94.8080000001573,66.0834508521312,6.70700308724096));
#47705=CARTESIAN_POINT('Ctrl Pts',(94.807999999842,66.0849255464506,6.69516876012028));
#47706=CARTESIAN_POINT('Ctrl Pts',(94.8079999997685,66.0852692139712,6.69241085035828));
#47707=CARTESIAN_POINT('Ctrl Pts',(94.807999999655,66.0855940197218,6.68965519622224));
#47708=CARTESIAN_POINT('Ctrl Pts',(94.8079999994467,66.0859016528187,6.68690279713392));
#47709=CARTESIAN_POINT('Ctrl Pts',(94.8079999986613,66.0870615525032,6.67652515290276));
#47710=CARTESIAN_POINT('Ctrl Pts',(94.8079999962448,66.0879713239108,6.66619682909945));
#47711=CARTESIAN_POINT('Ctrl Pts',(94.8079999961155,66.0887029121769,6.65594915698384));
#47712=CARTESIAN_POINT('Ctrl Pts',(94.8079999960045,66.0893308102101,6.64715391864442));
#47713=CARTESIAN_POINT('Ctrl Pts',(94.8079999979519,66.0898274523771,6.63841879093483));
#47714=CARTESIAN_POINT('Ctrl Pts',(94.8079999990703,66.0902575725657,6.62973106667832));
#47715=CARTESIAN_POINT('Ctrl Pts',(94.8079999999424,66.0905929990452,6.62295600045327));
#47716=CARTESIAN_POINT('Ctrl Pts',(94.808,66.0908882217238,6.61620929141553));
#47717=CARTESIAN_POINT('Ctrl Pts',(94.808,66.0911827114453,6.60946436787642));
#47718=CARTESIAN_POINT('',(94.8079981618147,65.4045463960021,7.1470001609595));
#47719=CARTESIAN_POINT('Ctrl Pts',(94.8079944854442,65.4045463960021,7.14700014965057));
#47720=CARTESIAN_POINT('Ctrl Pts',(94.8079943832537,65.4123529728952,7.14700014894384));
#47721=CARTESIAN_POINT('Ctrl Pts',(94.8079941427963,65.4201639409716,7.14699934575417));
#47722=CARTESIAN_POINT('Ctrl Pts',(94.8079938748321,65.4280839724779,7.14695459054677));
#47723=CARTESIAN_POINT('Ctrl Pts',(94.8079935866562,65.4366013859167,7.14690645960124));
#47724=CARTESIAN_POINT('Ctrl Pts',(94.8079932677266,65.4452449037507,7.14680748349694));
#47725=CARTESIAN_POINT('Ctrl Pts',(94.8079930099285,65.4540836602715,7.14661529506291));
#47726=CARTESIAN_POINT('Ctrl Pts',(94.8079927350217,65.4635090018246,7.14641035202267));
#47727=CARTESIAN_POINT('Ctrl Pts',(94.8079925314505,65.4731559755915,7.1460994542755));
#47728=CARTESIAN_POINT('Ctrl Pts',(94.8079924307248,65.4830447244462,7.14564340714002));
#47729=CARTESIAN_POINT('Ctrl Pts',(94.8079923201132,65.4939040191697,7.14514260058454));
#47730=CARTESIAN_POINT('Ctrl Pts',(94.807992331329,65.5050542842109,7.14446680691078));
#47731=CARTESIAN_POINT('Ctrl Pts',(94.807992409252,65.516454980667,7.14357772826664));
#47732=CARTESIAN_POINT('Ctrl Pts',(94.8079924956318,65.5290929757183,7.14259215939826));
#47733=CARTESIAN_POINT('Ctrl Pts',(94.8079926569123,65.54203708006,7.14134468911817));
#47734=CARTESIAN_POINT('Ctrl Pts',(94.8079927851016,65.5551706329267,7.13979726837508));
#47735=CARTESIAN_POINT('Ctrl Pts',(94.8079929323456,65.5702564212628,7.13801983145196));
#47736=CARTESIAN_POINT('Ctrl Pts',(94.8079930294094,65.5855877916037,7.1358471856303));
#47737=CARTESIAN_POINT('Ctrl Pts',(94.8079930014189,65.6009586296207,7.13323370380403));
#47738=CARTESIAN_POINT('Ctrl Pts',(94.8079929783735,65.6136138292463,7.13108195812868));
#47739=CARTESIAN_POINT('Ctrl Pts',(94.8079928738434,65.6262935864511,7.12863187967128));
#47740=CARTESIAN_POINT('Ctrl Pts',(94.807992702727,65.6389093280931,7.12585776681259));
#47741=CARTESIAN_POINT('Ctrl Pts',(94.807992674199,65.6410125814543,7.12539527619095));
#47742=CARTESIAN_POINT('Ctrl Pts',(94.8079926414205,65.6431144781046,7.12492421013612));
#47743=CARTESIAN_POINT('Ctrl Pts',(94.8079926045564,65.6452151057698,7.12444432995636));
#47744=CARTESIAN_POINT('Ctrl Pts',(94.8079924438141,65.654374669994,7.12235186330977));
#47745=CARTESIAN_POINT('Ctrl Pts',(94.8079922031225,65.6634855971472,7.12007773277185));
#47746=CARTESIAN_POINT('Ctrl Pts',(94.8079918990887,65.6725536024614,7.11762215872621));
#47747=CARTESIAN_POINT('Ctrl Pts',(94.807991384204,65.6879103699846,7.1134636168586));
#47748=CARTESIAN_POINT('Ctrl Pts',(94.8079907989961,65.7031241308314,7.10877020642342));
#47749=CARTESIAN_POINT('Ctrl Pts',(94.8079904176093,65.7182823183347,7.10347250402005));
#47750=CARTESIAN_POINT('Ctrl Pts',(94.8079901240333,65.7299504702297,7.09939454969186));
#47751=CARTESIAN_POINT('Ctrl Pts',(94.8079899388693,65.741587774947,7.09495899451442));
#47752=CARTESIAN_POINT('Ctrl Pts',(94.8079898353439,65.7531876932856,7.09016327745829));
#47753=CARTESIAN_POINT('Ctrl Pts',(94.8079897220006,65.7658876889721,7.08491275895044));
#47754=CARTESIAN_POINT('Ctrl Pts',(94.8079896996892,65.7785423061699,7.07923084186506));
#47755=CARTESIAN_POINT('Ctrl Pts',(94.8079896653814,65.7910875701225,7.07314354799169));
#47756=CARTESIAN_POINT('Ctrl Pts',(94.8079896219959,65.8069522028278,7.06544560860713));
#47757=CARTESIAN_POINT('Ctrl Pts',(94.8079895430393,65.82264099828,7.05709996400545));
#47758=CARTESIAN_POINT('Ctrl Pts',(94.8079893212378,65.8379483771286,7.04819905000597));
#47759=CARTESIAN_POINT('Ctrl Pts',(94.8079890926845,65.8537217199786,7.03902718788771));
#47760=CARTESIAN_POINT('Ctrl Pts',(94.8079886958967,65.8690845498701,7.02926936698915));
#47761=CARTESIAN_POINT('Ctrl Pts',(94.8079883622384,65.8837968612183,7.01903126408002));
#47762=CARTESIAN_POINT('Ctrl Pts',(94.8079883413749,65.8847168136073,7.01839108137813));
#47763=CARTESIAN_POINT('Ctrl Pts',(94.807988320784,65.8856342349115,7.01774903261167));
#47764=CARTESIAN_POINT('Ctrl Pts',(94.8079883005324,65.8865490717226,7.01710514820747));
#47765=CARTESIAN_POINT('Ctrl Pts',(94.8079882666315,65.8880804918891,7.01602729743725));
#47766=CARTESIAN_POINT('Ctrl Pts',(94.8079882340305,65.8896046657004,7.01494423733106));
#47767=CARTESIAN_POINT('Ctrl Pts',(94.8079882033084,65.8911195975972,7.01385735427062));
#47768=CARTESIAN_POINT('',(94.808,59.3981534942849,7.14700017509568));
#47769=CARTESIAN_POINT('',(94.808,56.1513478902835,7.14700017509568));
#47770=CARTESIAN_POINT('',(94.808,58.911989345484,7.01474868213185));
#47771=CARTESIAN_POINT('Ctrl Pts',(94.808,58.911989345484,7.01474868213185));
#47772=CARTESIAN_POINT('Ctrl Pts',(94.808,58.9229534245146,7.02275908280846));
#47773=CARTESIAN_POINT('Ctrl Pts',(94.807999999481,58.9342473188533,7.03041266965768));
#47774=CARTESIAN_POINT('Ctrl Pts',(94.8079999975102,58.9458602060107,7.03770179576651));
#47775=CARTESIAN_POINT('Ctrl Pts',(94.8079999957372,58.9563069263013,7.04425894736799));
#47776=CARTESIAN_POINT('Ctrl Pts',(94.8079999941234,58.9670182482993,7.05052446638239));
#47777=CARTESIAN_POINT('Ctrl Pts',(94.8079999947603,58.9779866056758,7.05650551741217));
#47778=CARTESIAN_POINT('Ctrl Pts',(94.8079999954738,58.9902718351635,7.06320465949478));
#47779=CARTESIAN_POINT('Ctrl Pts',(94.8079999981794,59.0028787448153,7.06954671628237));
#47780=CARTESIAN_POINT('Ctrl Pts',(94.8079999992801,59.0157231041634,7.07552229804062));
#47781=CARTESIAN_POINT('Ctrl Pts',(94.8079999996763,59.0203458688229,7.07767294700826));
#47782=CARTESIAN_POINT('Ctrl Pts',(94.8079999998151,59.0249980277827,7.07977792840824));
#47783=CARTESIAN_POINT('Ctrl Pts',(94.8079999998943,59.0296744900583,7.08183518096787));
#47784=CARTESIAN_POINT('Ctrl Pts',(94.8080000001088,59.0423342540068,7.08740441904826));
#47785=CARTESIAN_POINT('Ctrl Pts',(94.808,59.0551724348137,7.09262310119493));
#47786=CARTESIAN_POINT('Ctrl Pts',(94.808,59.0680861150716,7.09745516267025));
#47787=CARTESIAN_POINT('Ctrl Pts',(94.808,59.0815689834513,7.10250020386479));
#47788=CARTESIAN_POINT('Ctrl Pts',(94.808,59.0951295103288,7.10712239304653));
#47789=CARTESIAN_POINT('Ctrl Pts',(94.808,59.1086568228878,7.11130811390266));
#47790=CARTESIAN_POINT('Ctrl Pts',(94.808,59.1213474690093,7.11523494725678));
#47791=CARTESIAN_POINT('Ctrl Pts',(94.808,59.1340047286518,7.11877739218756));
#47792=CARTESIAN_POINT('Ctrl Pts',(94.808,59.1465880583224,7.12194225651822));
#47793=CARTESIAN_POINT('Ctrl Pts',(94.808,59.1505346528123,7.12293487424782));
#47794=CARTESIAN_POINT('Ctrl Pts',(94.8080000000071,59.1544731807239,7.12389259403158));
#47795=CARTESIAN_POINT('Ctrl Pts',(94.807999999968,59.1584048894102,7.12481504822548));
#47796=CARTESIAN_POINT('Ctrl Pts',(94.8079999999022,59.1650290404331,7.12636920098185));
#47797=CARTESIAN_POINT('Ctrl Pts',(94.8079999996393,59.1716338746697,7.12782332662482));
#47798=CARTESIAN_POINT('Ctrl Pts',(94.8079999991309,59.1782257587667,7.12918153900469));
#47799=CARTESIAN_POINT('Ctrl Pts',(94.8079999983563,59.1882696423344,7.13125101213304));
#47800=CARTESIAN_POINT('Ctrl Pts',(94.8079999975768,59.1982932495264,7.13309479951927));
#47801=CARTESIAN_POINT('Ctrl Pts',(94.8079999977078,59.2083155515038,7.13473528466272));
#47802=CARTESIAN_POINT('Ctrl Pts',(94.8079999978563,59.2196836841657,7.13659606003976));
#47803=CARTESIAN_POINT('Ctrl Pts',(94.8079999988754,59.2310491983566,7.13819512107758));
#47804=CARTESIAN_POINT('Ctrl Pts',(94.8079999994162,59.242359814301,7.13956211667657));
#47805=CARTESIAN_POINT('Ctrl Pts',(94.8080000000994,59.2566479409488,7.14128897278604));
#47806=CARTESIAN_POINT('Ctrl Pts',(94.8080000000014,59.2708433954141,7.14264880951335));
#47807=CARTESIAN_POINT('Ctrl Pts',(94.8079999999964,59.2847588755997,7.14369322893349));
#47808=CARTESIAN_POINT('Ctrl Pts',(94.8079999999962,59.2851757566278,7.14372451773099));
#47809=CARTESIAN_POINT('Ctrl Pts',(94.8079999999961,59.2855923873238,7.14375552505277));
#47810=CARTESIAN_POINT('Ctrl Pts',(94.8079999999958,59.2860087649068,7.14378625350444));
#47811=CARTESIAN_POINT('Ctrl Pts',(94.8079999999897,59.2964884235603,7.14455964692831));
#47812=CARTESIAN_POINT('Ctrl Pts',(94.8079999998752,59.3068013187962,7.14515995740691));
#47813=CARTESIAN_POINT('Ctrl Pts',(94.8079999992766,59.3168814433518,7.1456168579249));
#47814=CARTESIAN_POINT('Ctrl Pts',(94.8079999987378,59.3259529396662,7.14602804047947));
#47815=CARTESIAN_POINT('Ctrl Pts',(94.8079999979296,59.3348348670308,7.14632304039962));
#47816=CARTESIAN_POINT('Ctrl Pts',(94.8079999977838,59.3435145050842,7.14652994909579));
#47817=CARTESIAN_POINT('Ctrl Pts',(94.8079999976474,59.3516278012802,7.14672335710742));
#47818=CARTESIAN_POINT('Ctrl Pts',(94.8079999981898,59.3595637248133,7.1468397621076));
#47819=CARTESIAN_POINT('Ctrl Pts',(94.8079999988303,59.3673558720415,7.1469074178869));
#47820=CARTESIAN_POINT('Ctrl Pts',(94.8079999994278,59.3746254557963,7.14697053647793));
#47821=CARTESIAN_POINT('Ctrl Pts',(94.8079999998885,59.3817696418078,7.14699121851019));
#47822=CARTESIAN_POINT('Ctrl Pts',(94.8079999999701,59.3888611012329,7.14699743557881));
#47823=CARTESIAN_POINT('Ctrl Pts',(94.8080000000058,59.3919649360814,7.14700015670476));
#47824=CARTESIAN_POINT('Ctrl Pts',(94.808,59.3950593034503,7.14700017509568));
#47825=CARTESIAN_POINT('Ctrl Pts',(94.808,59.3981534942849,7.14700017509568));
#47826=CARTESIAN_POINT('',(94.8079990389029,58.7115171863884,6.60946436754693));
#47827=CARTESIAN_POINT('Ctrl Pts',(94.8079971167087,58.7115171924258,6.60946436728333));
#47828=CARTESIAN_POINT('Ctrl Pts',(94.8079970485572,58.7119513489353,6.61940817514906));
#47829=CARTESIAN_POINT('Ctrl Pts',(94.8079966811693,58.7123880473779,6.62935612389553));
#47830=CARTESIAN_POINT('Ctrl Pts',(94.8079962442616,58.712946842772,6.63936146894495));
#47831=CARTESIAN_POINT('Ctrl Pts',(94.8079957782272,58.7135428907033,6.65003382824078));
#47832=CARTESIAN_POINT('Ctrl Pts',(94.8079952365712,58.7142777970011,6.66077104982781));
#47833=CARTESIAN_POINT('Ctrl Pts',(94.8079948472882,58.7152623200409,6.67158468954528));
#47834=CARTESIAN_POINT('Ctrl Pts',(94.80799442035,58.716342075847,6.68344433101513));
#47835=CARTESIAN_POINT('Ctrl Pts',(94.807994190197,58.7177220156848,6.69539514993792));
#47836=CARTESIAN_POINT('Ctrl Pts',(94.807994191566,58.7195088748256,6.70739954906642));
#47837=CARTESIAN_POINT('Ctrl Pts',(94.8079941931845,58.7216213449296,6.72159145356283));
#47838=CARTESIAN_POINT('Ctrl Pts',(94.80799449634,58.7243026099522,6.73585641323515));
#47839=CARTESIAN_POINT('Ctrl Pts',(94.8079948071861,58.7276750701131,6.75008091289682));
#47840=CARTESIAN_POINT('Ctrl Pts',(94.8079951139751,58.7310035130142,6.76411975476997));
#47841=CARTESIAN_POINT('Ctrl Pts',(94.8079954144699,58.7350035432859,6.77811535967087));
#47842=CARTESIAN_POINT('Ctrl Pts',(94.8079954905875,58.7397599221727,6.79195997315794));
#47843=CARTESIAN_POINT('Ctrl Pts',(94.8079955514453,58.7435627593634,6.80302906843288));
#47844=CARTESIAN_POINT('Ctrl Pts',(94.8079954765423,58.747847348789,6.81400060241601));
#47845=CARTESIAN_POINT('Ctrl Pts',(94.8079951538972,58.7526544848255,6.82484553588113));
#47846=CARTESIAN_POINT('Ctrl Pts',(94.807995119439,58.7531678821949,6.82600376403834));
#47847=CARTESIAN_POINT('Ctrl Pts',(94.8079950821971,58.7536872624089,6.82716057425778));
#47848=CARTESIAN_POINT('Ctrl Pts',(94.8079950419541,58.7542125305799,6.82831592372871));
#47849=CARTESIAN_POINT('Ctrl Pts',(94.807994642256,58.7594295658217,6.83979101252832));
#47850=CARTESIAN_POINT('Ctrl Pts',(94.8079940040632,58.7652395342964,6.85112361623153));
#47851=CARTESIAN_POINT('Ctrl Pts',(94.8079934148916,58.7716851711004,6.86232194114228));
#47852=CARTESIAN_POINT('Ctrl Pts',(94.80799284285,58.7779434023028,6.87319467699494));
#47853=CARTESIAN_POINT('Ctrl Pts',(94.8079923153681,58.7848009814262,6.88394190886306));
#47854=CARTESIAN_POINT('Ctrl Pts',(94.8079918938535,58.7922488473694,6.89453754546731));
#47855=CARTESIAN_POINT('Ctrl Pts',(94.8079914117341,58.8007675574355,6.90665660841565));
#47856=CARTESIAN_POINT('Ctrl Pts',(94.8079910585457,58.8100578545678,6.91857667220165));
#47857=CARTESIAN_POINT('Ctrl Pts',(94.8079907421834,58.8200502321092,6.93021749092768));
#47858=CARTESIAN_POINT('Ctrl Pts',(94.807990354668,58.8322900030979,6.94447645529683));
#47859=CARTESIAN_POINT('Ctrl Pts',(94.8079899982451,58.8455797253811,6.9583137629013));
#47860=CARTESIAN_POINT('Ctrl Pts',(94.8079895489719,58.8597407132282,6.97155044456225));
#47861=CARTESIAN_POINT('Ctrl Pts',(94.8079895143575,58.860831751156,6.97257026901841));
#47862=CARTESIAN_POINT('Ctrl Pts',(94.8079894791493,58.8619279394798,6.97358654224183));
#47863=CARTESIAN_POINT('Ctrl Pts',(94.8079894432687,58.8630291860037,6.97459918980852));
#47864=CARTESIAN_POINT('Ctrl Pts',(94.807989066301,58.8745990600311,6.98523822886692));
#47865=CARTESIAN_POINT('Ctrl Pts',(94.8079886291786,58.8867274096507,6.99547346830696));
#47866=CARTESIAN_POINT('Ctrl Pts',(94.8079881436374,58.8993327162263,7.00523011989504));
#47867=CARTESIAN_POINT('Ctrl Pts',(94.8079879831234,58.9034998793189,7.00845555183209));
#47868=CARTESIAN_POINT('Ctrl Pts',(94.8079878175301,58.907719429755,7.01162895405386));
#47869=CARTESIAN_POINT('Ctrl Pts',(94.8079876467835,58.9119893986798,7.01474860864489));
#47870=CARTESIAN_POINT('',(94.808,57.3363923223393,-24.8860729452728));
#47871=CARTESIAN_POINT('',(94.808,58.3293086023545,-2.14455125858462));
#47872=CARTESIAN_POINT('',(94.808,53.1788075679476,-24.8860729452726));
#47873=CARTESIAN_POINT('Origin',(94.808,55.2575999451435,-24.8804433349483));
#47874=CARTESIAN_POINT('',(94.808,51.8036827114453,6.60946436787641));
#47875=CARTESIAN_POINT('',(94.808,52.9095727732113,-18.7195823291517));
#47876=CARTESIAN_POINT('',(94.808,51.6164342496768,7.01109182020825));
#47877=CARTESIAN_POINT('Ctrl Pts',(94.808,51.6164342496768,7.01109182020825));
#47878=CARTESIAN_POINT('Ctrl Pts',(94.808,51.6268532744808,7.00298266662634));
#47879=CARTESIAN_POINT('Ctrl Pts',(94.8080000000581,51.6368885642248,6.99460009089514));
#47880=CARTESIAN_POINT('Ctrl Pts',(94.8079999989415,51.6464760169373,6.98597341815248));
#47881=CARTESIAN_POINT('Ctrl Pts',(94.8079999979199,51.6552468302688,6.97808154754132));
#47882=CARTESIAN_POINT('Ctrl Pts',(94.8079999958974,51.6636423818162,6.96998566480911));
#47883=CARTESIAN_POINT('Ctrl Pts',(94.8079999955543,51.6716488787056,6.96168752059812));
#47884=CARTESIAN_POINT('Ctrl Pts',(94.8079999951613,51.6808175873359,6.9521848295343));
#47885=CARTESIAN_POINT('Ctrl Pts',(94.807999997994,51.689476726029,6.94241509687772));
#47886=CARTESIAN_POINT('Ctrl Pts',(94.8079999993535,51.6976698201137,6.93234831458651));
#47887=CARTESIAN_POINT('Ctrl Pts',(94.8079999997715,51.7001892200372,6.92925275016695));
#47888=CARTESIAN_POINT('Ctrl Pts',(94.8079999998779,51.7026658489183,6.92613234416392));
#47889=CARTESIAN_POINT('Ctrl Pts',(94.8079999999374,51.7050997599528,6.92298565908204));
#47890=CARTESIAN_POINT('Ctrl Pts',(94.808000000049,51.7096657243472,6.91708254600979));
#47891=CARTESIAN_POINT('Ctrl Pts',(94.808,51.7140813892375,6.91108691735555));
#47892=CARTESIAN_POINT('Ctrl Pts',(94.808,51.718340740305,6.90500571614929));
#47893=CARTESIAN_POINT('Ctrl Pts',(94.808,51.72828110538,6.89081356360641));
#47894=CARTESIAN_POINT('Ctrl Pts',(94.808,51.7373714942711,6.87614192674844));
#47895=CARTESIAN_POINT('Ctrl Pts',(94.808,51.7455067491194,6.86122605985834));
#47896=CARTESIAN_POINT('Ctrl Pts',(94.808,51.750421612223,6.85221473259173));
#47897=CARTESIAN_POINT('Ctrl Pts',(94.808,51.7549871070623,6.84311660645221));
#47898=CARTESIAN_POINT('Ctrl Pts',(94.808,51.7591844268465,6.83398455440366));
#47899=CARTESIAN_POINT('Ctrl Pts',(94.808,51.7612420995787,6.8295077035905));
#47900=CARTESIAN_POINT('Ctrl Pts',(94.8080000000417,51.7632146103586,6.82502438175645));
#47901=CARTESIAN_POINT('Ctrl Pts',(94.8079999998585,51.7650995985751,6.82054013077575));
#47902=CARTESIAN_POINT('Ctrl Pts',(94.8079999996585,51.7671557361937,6.81564872771461));
#47903=CARTESIAN_POINT('Ctrl Pts',(94.8079999991769,51.7691077376357,6.81075621676125));
#47904=CARTESIAN_POINT('Ctrl Pts',(94.8079999976067,51.7709599673225,6.80586471547987));
#47905=CARTESIAN_POINT('Ctrl Pts',(94.8079999947421,51.774339086568,6.79694089451052));
#47906=CARTESIAN_POINT('Ctrl Pts',(94.8079999899347,51.7773713266627,6.7880153443215));
#47907=CARTESIAN_POINT('Ctrl Pts',(94.8079999892669,51.7800855801978,6.77907097444015));
#47908=CARTESIAN_POINT('Ctrl Pts',(94.8079999885677,51.7829273701635,6.76970632952068));
#47909=CARTESIAN_POINT('Ctrl Pts',(94.8079999922519,51.7854245833207,6.76031154967392));
#47910=CARTESIAN_POINT('Ctrl Pts',(94.8079999953012,51.7876228347492,6.75087703085493));
#47911=CARTESIAN_POINT('Ctrl Pts',(94.8079999990713,51.7903407231783,6.73921231898406));
#47912=CARTESIAN_POINT('Ctrl Pts',(94.8079999999749,51.7926008977886,6.72748820121132));
#47913=CARTESIAN_POINT('Ctrl Pts',(94.8079999999916,51.7944803306009,6.7157773035753));
#47914=CARTESIAN_POINT('Ctrl Pts',(94.8079999999924,51.7945700157618,6.71521846809504));
#47915=CARTESIAN_POINT('Ctrl Pts',(94.8079999999928,51.7946588242475,6.71465967109926));
#47916=CARTESIAN_POINT('Ctrl Pts',(94.8079999999929,51.794746759157,6.71410092056657));
#47917=CARTESIAN_POINT('Ctrl Pts',(94.807999999995,51.7965215860286,6.70282342603715));
#47918=CARTESIAN_POINT('Ctrl Pts',(94.8079999998131,51.7979392706376,6.69156392903569));
#47919=CARTESIAN_POINT('Ctrl Pts',(94.8079999978357,51.7990825855189,6.68041018612421));
#47920=CARTESIAN_POINT('Ctrl Pts',(94.8079999961474,51.8000586919086,6.67088766533508));
#47921=CARTESIAN_POINT('Ctrl Pts',(94.8079999941356,51.8008322008887,6.66144253086046));
#47922=CARTESIAN_POINT('Ctrl Pts',(94.8079999948881,51.8014642528197,6.652096776235));
#47923=CARTESIAN_POINT('Ctrl Pts',(94.807999995547,51.8020177535271,6.64391250918121));
#47924=CARTESIAN_POINT('Ctrl Pts',(94.8079999980047,51.8024627517509,6.63580489684045));
#47925=CARTESIAN_POINT('Ctrl Pts',(94.8079999991371,51.8028538375385,6.6277516462611));
#47926=CARTESIAN_POINT('Ctrl Pts',(94.8079999999972,51.8031508849884,6.62163483602776));
#47927=CARTESIAN_POINT('Ctrl Pts',(94.808,51.8034170599468,6.61554878751679));
#47928=CARTESIAN_POINT('Ctrl Pts',(94.808,51.8036827114453,6.60946436787641));
#47929=CARTESIAN_POINT('',(94.8079981643281,51.1559848803194,7.14700016098825));
#47930=CARTESIAN_POINT('Ctrl Pts',(94.8079944929842,51.1559848803194,7.14700014970231));
#47931=CARTESIAN_POINT('Ctrl Pts',(94.8079943877748,51.1637533661945,7.14700014897519));
#47932=CARTESIAN_POINT('Ctrl Pts',(94.8079941332102,51.1715262167954,7.14699925565263));
#47933=CARTESIAN_POINT('Ctrl Pts',(94.807993849283,51.1794028704783,7.14694949276277));
#47934=CARTESIAN_POINT('Ctrl Pts',(94.8079935434027,51.1878885446486,7.14689588222127));
#47935=CARTESIAN_POINT('Ctrl Pts',(94.8079932046638,51.1964946483329,7.14678553507633));
#47936=CARTESIAN_POINT('Ctrl Pts',(94.8079929332776,51.2052847145542,7.1465711105597));
#47937=CARTESIAN_POINT('Ctrl Pts',(94.8079926429992,51.2146866883358,7.14634175919502));
#47938=CARTESIAN_POINT('Ctrl Pts',(94.807992431917,51.224298723065,7.14599337518462));
#47939=CARTESIAN_POINT('Ctrl Pts',(94.8079923327955,51.2341350905154,7.14548180914074));
#47940=CARTESIAN_POINT('Ctrl Pts',(94.8079922232345,51.2450074179122,7.14491636528737));
#47941=CARTESIAN_POINT('Ctrl Pts',(94.8079922477214,51.2561531645744,7.1441516041322));
#47942=CARTESIAN_POINT('Ctrl Pts',(94.8079923410064,51.2675244138849,7.14314365398219));
#47943=CARTESIAN_POINT('Ctrl Pts',(94.8079924551325,51.2814361479239,7.14191051468248));
#47944=CARTESIAN_POINT('Ctrl Pts',(94.8079926610637,51.2956837482393,7.14031340032876));
#47945=CARTESIAN_POINT('Ctrl Pts',(94.8079928021022,51.3100990680448,7.13829472339621));
#47946=CARTESIAN_POINT('Ctrl Pts',(94.807992935982,51.3237827117565,7.13637850812753));
#47947=CARTESIAN_POINT('Ctrl Pts',(94.8079930090902,51.337612832312,7.13408331384345));
#47948=CARTESIAN_POINT('Ctrl Pts',(94.807992969312,51.3514353838398,7.13136978148719));
#47949=CARTESIAN_POINT('Ctrl Pts',(94.8079929367756,51.3627414738648,7.12915026065243));
#47950=CARTESIAN_POINT('Ctrl Pts',(94.8079928394168,51.3740392137871,7.12665017505156));
#47951=CARTESIAN_POINT('Ctrl Pts',(94.8079926621622,51.3852757908435,7.12385061801575));
#47952=CARTESIAN_POINT('Ctrl Pts',(94.8079924861139,51.3964358916406,7.12107011479398));
#47953=CARTESIAN_POINT('Ctrl Pts',(94.8079921183808,51.4075262145766,7.11799053920851));
#47954=CARTESIAN_POINT('Ctrl Pts',(94.8079917341384,51.4185409789036,7.11458871929925));
#47955=CARTESIAN_POINT('Ctrl Pts',(94.8079913182196,51.4304637863977,7.11090645768169));
#47956=CARTESIAN_POINT('Ctrl Pts',(94.8079909017478,51.4423012767772,7.10684337579248));
#47957=CARTESIAN_POINT('Ctrl Pts',(94.8079906060516,51.4540959876237,7.10236569218487));
#47958=CARTESIAN_POINT('Ctrl Pts',(94.8079903207198,51.465477282778,7.09804495559293));
#47959=CARTESIAN_POINT('Ctrl Pts',(94.8079901419702,51.476819091752,7.09333843337261));
#47960=CARTESIAN_POINT('Ctrl Pts',(94.8079900404862,51.4881096024135,7.08824649149972));
#47961=CARTESIAN_POINT('Ctrl Pts',(94.8079899283327,51.500587137185,7.08261920999948));
#47962=CARTESIAN_POINT('Ctrl Pts',(94.8079899030649,51.5130014310714,7.07652155271072));
#47963=CARTESIAN_POINT('Ctrl Pts',(94.8079898593172,51.5252815319252,7.06998611483944));
#47964=CARTESIAN_POINT('Ctrl Pts',(94.8079898023597,51.5412696477483,7.06147728100451));
#47965=CARTESIAN_POINT('Ctrl Pts',(94.8079896939283,51.5570289492,7.05222716938949));
#47966=CARTESIAN_POINT('Ctrl Pts',(94.8079894412156,51.5723245852442,7.04235328482522));
#47967=CARTESIAN_POINT('Ctrl Pts',(94.8079891892917,51.5875724812989,7.03251021814543));
#47968=CARTESIAN_POINT('Ctrl Pts',(94.8079887852241,51.6023532966277,7.02205087639718));
#47969=CARTESIAN_POINT('Ctrl Pts',(94.807988498546,51.6164323847772,7.0110931689134));
#47970=CARTESIAN_POINT('',(94.808,51.0134321764147,7.14700017509568));
#47971=CARTESIAN_POINT('',(94.808,56.1513478902835,7.14700017509568));
#47972=CARTESIAN_POINT('',(94.808,50.6942552881213,-2.1142811302362));
#47973=CARTESIAN_POINT('Origin',(94.558,72.603216539601,-2.45586067721142));
#47974=CARTESIAN_POINT('',(94.7347766952966,72.8224087357884,6.61717525902573));
#47975=CARTESIAN_POINT('Origin',(94.558,72.9990171788417,6.60946436787642));
#47976=CARTESIAN_POINT('Origin',(94.558,72.9990171788417,6.60946436787642));
#47977=CARTESIAN_POINT('Ctrl Pts',(94.808,71.6238923223392,-24.8860729452765));
#47978=CARTESIAN_POINT('Ctrl Pts',(94.808,71.6225033187257,-24.8860407553709));
#47979=CARTESIAN_POINT('Ctrl Pts',(94.8079884226456,71.6211143388649,-24.8860085802651));
#47980=CARTESIAN_POINT('Ctrl Pts',(94.8079652691557,71.6197255274747,-24.8859764233601));
#47981=CARTESIAN_POINT('Ctrl Pts',(94.8074274203582,71.5874638451426,-24.8852294278639));
#47982=CARTESIAN_POINT('Ctrl Pts',(94.8006481262717,71.5556086132613,-24.884499841935));
#47983=CARTESIAN_POINT('Ctrl Pts',(94.7880020135227,71.5259221926435,-24.8838267161793));
#47984=CARTESIAN_POINT('Ctrl Pts',(94.7752445873245,71.4959744666001,-24.8831476654449));
#47985=CARTESIAN_POINT('Ctrl Pts',(94.7567591586613,71.4688033148325,-24.8825388732521));
#47986=CARTESIAN_POINT('Ctrl Pts',(94.7335851123689,71.4459389827555,-24.882030421946));
#47987=CARTESIAN_POINT('Ctrl Pts',(94.7104167336194,71.4230802424765,-24.881522094989));
#47988=CARTESIAN_POINT('Ctrl Pts',(94.6830048904871,71.4049631988283,-24.8811235458416));
#47989=CARTESIAN_POINT('Ctrl Pts',(94.6528911449918,71.3926085886877,-24.8808525982273));
#47990=CARTESIAN_POINT('Ctrl Pts',(94.6227812812626,71.3802555710991,-24.8805816855391));
#47991=CARTESIAN_POINT('Ctrl Pts',(94.5905464525389,71.3738999451435,-24.8804433349483));
#47992=CARTESIAN_POINT('Ctrl Pts',(94.558,71.3738999451435,-24.8804433349483));
#47993=CARTESIAN_POINT('Origin',(94.558,69.5450999451435,-24.8804433349482));
#47994=CARTESIAN_POINT('Ctrl Pts',(94.808,67.4663075679476,-24.8860729452725));
#47995=CARTESIAN_POINT('Ctrl Pts',(94.808,67.467696571561,-24.8860407553669));
#47996=CARTESIAN_POINT('Ctrl Pts',(94.8079884226456,67.4690855514221,-24.8860085802649));
#47997=CARTESIAN_POINT('Ctrl Pts',(94.8079652691557,67.4704743628122,-24.88597642336));
#47998=CARTESIAN_POINT('Ctrl Pts',(94.8074274203582,67.5027360451442,-24.8852294278668));
#47999=CARTESIAN_POINT('Ctrl Pts',(94.8006481262717,67.5345912770257,-24.8844998419362));
#48000=CARTESIAN_POINT('Ctrl Pts',(94.7880020135227,67.5642776976435,-24.8838267161803));
#48001=CARTESIAN_POINT('Ctrl Pts',(94.7752445873246,67.5942254236868,-24.8831476654456));
#48002=CARTESIAN_POINT('Ctrl Pts',(94.7567591586614,67.6213965754544,-24.8825388732523));
#48003=CARTESIAN_POINT('Ctrl Pts',(94.733585112369,67.6442609075314,-24.8820304219462));
#48004=CARTESIAN_POINT('Ctrl Pts',(94.7104167336194,67.6671196478105,-24.8815220949891));
#48005=CARTESIAN_POINT('Ctrl Pts',(94.6830048904871,67.6852366914587,-24.8811235458418));
#48006=CARTESIAN_POINT('Ctrl Pts',(94.6528911449918,67.6975913015994,-24.8808525982275));
#48007=CARTESIAN_POINT('Ctrl Pts',(94.6227812812626,67.7099443191879,-24.8805816855392));
#48008=CARTESIAN_POINT('Ctrl Pts',(94.5905464525389,67.7162999451435,-24.8804433349482));
#48009=CARTESIAN_POINT('Ctrl Pts',(94.558,67.7162999451435,-24.8804433349481));
#48010=CARTESIAN_POINT('Origin',(94.558,58.3293086023545,-2.14455125858462));
#48011=CARTESIAN_POINT('',(94.7347766952966,58.5349087357884,6.61717525902572));
#48012=CARTESIAN_POINT('Origin',(94.558,58.7115171788417,6.60946436787642));
#48013=CARTESIAN_POINT('Origin',(94.558,58.7115171788417,6.60946436787642));
#48014=CARTESIAN_POINT('Ctrl Pts',(94.808,57.3363923223393,-24.8860729452728));
#48015=CARTESIAN_POINT('Ctrl Pts',(94.808,57.335003318726,-24.8860407553673));
#48016=CARTESIAN_POINT('Ctrl Pts',(94.8079884226456,57.3336143388648,-24.8860085802652));
#48017=CARTESIAN_POINT('Ctrl Pts',(94.8079652691557,57.3322255274747,-24.8859764233602));
#48018=CARTESIAN_POINT('Ctrl Pts',(94.8074274203582,57.2999638451432,-24.8852294278638));
#48019=CARTESIAN_POINT('Ctrl Pts',(94.8006481262717,57.2681086132614,-24.8844998419367));
#48020=CARTESIAN_POINT('Ctrl Pts',(94.7880020135228,57.2384221926435,-24.8838267161806));
#48021=CARTESIAN_POINT('Ctrl Pts',(94.7752445873246,57.2084744666002,-24.8831476654458));
#48022=CARTESIAN_POINT('Ctrl Pts',(94.7567591586614,57.1813033148325,-24.8825388732525));
#48023=CARTESIAN_POINT('Ctrl Pts',(94.7335851123689,57.1584389827555,-24.8820304219464));
#48024=CARTESIAN_POINT('Ctrl Pts',(94.7104167336194,57.1355802424765,-24.8815220949894));
#48025=CARTESIAN_POINT('Ctrl Pts',(94.6830048904871,57.1174631988283,-24.8811235458418));
#48026=CARTESIAN_POINT('Ctrl Pts',(94.6528911449918,57.1051085886876,-24.8808525982275));
#48027=CARTESIAN_POINT('Ctrl Pts',(94.6227812812626,57.0927555710991,-24.8805816855393));
#48028=CARTESIAN_POINT('Ctrl Pts',(94.5905464525389,57.0863999451435,-24.8804433349483));
#48029=CARTESIAN_POINT('Ctrl Pts',(94.558,57.0863999451435,-24.8804433349483));
#48030=CARTESIAN_POINT('Origin',(94.558,55.2575999451435,-24.8804433349483));
#48031=CARTESIAN_POINT('Ctrl Pts',(94.808,53.1788075679476,-24.8860729452726));
#48032=CARTESIAN_POINT('Ctrl Pts',(94.808,53.180196571561,-24.886040755367));
#48033=CARTESIAN_POINT('Ctrl Pts',(94.8079884226456,53.1815855514221,-24.8860085802649));
#48034=CARTESIAN_POINT('Ctrl Pts',(94.8079652691557,53.1829743628122,-24.8859764233601));
#48035=CARTESIAN_POINT('Ctrl Pts',(94.8074274203582,53.2152360451443,-24.8852294278685));
#48036=CARTESIAN_POINT('Ctrl Pts',(94.8006481262717,53.2470912770257,-24.8844998419355));
#48037=CARTESIAN_POINT('Ctrl Pts',(94.7880020135227,53.2767776976434,-24.8838267161798));
#48038=CARTESIAN_POINT('Ctrl Pts',(94.7752445873246,53.3067254236868,-24.8831476654453));
#48039=CARTESIAN_POINT('Ctrl Pts',(94.7567591586614,53.3338965754545,-24.8825388732526));
#48040=CARTESIAN_POINT('Ctrl Pts',(94.7335851123689,53.3567609075315,-24.8820304219465));
#48041=CARTESIAN_POINT('Ctrl Pts',(94.7104167336194,53.3796196478105,-24.8815220949894));
#48042=CARTESIAN_POINT('Ctrl Pts',(94.6830048904871,53.3977366914587,-24.881123545842));
#48043=CARTESIAN_POINT('Ctrl Pts',(94.6528911449918,53.4100913015994,-24.8808525982277));
#48044=CARTESIAN_POINT('Ctrl Pts',(94.6227812812626,53.4224443191879,-24.8805816855395));
#48045=CARTESIAN_POINT('Ctrl Pts',(94.5905464525389,53.4287999451435,-24.8804433349484));
#48046=CARTESIAN_POINT('Ctrl Pts',(94.558,53.4287999451435,-24.8804433349484));
#48047=CARTESIAN_POINT('Origin',(94.308,56.1513478902835,7.14700017509568));
#48048=CARTESIAN_POINT('',(94.6615533905933,51.1559848803194,7.50055356568895));
#48049=CARTESIAN_POINT('Origin',(94.308,51.1559848803194,7.14700017509568));
#48050=CARTESIAN_POINT('Origin',(94.308,51.1559848803194,7.14700017509568));
#48051=CARTESIAN_POINT('Origin',(94.308,51.0134321764147,7.14700017509567));
#48052=CARTESIAN_POINT('Origin',(93.808,50.6942552881213,-2.1142811302362));
#48053=CARTESIAN_POINT('',(93.8254464332138,48.8277861640761,-27.2430628408276));
#48054=CARTESIAN_POINT('Ctrl Pts',(93.8254464332138,48.8277861640762,-27.2430628408276));
#48055=CARTESIAN_POINT('Ctrl Pts',(93.9241856515503,48.8295090737858,-27.2430925120232));
#48056=CARTESIAN_POINT('Ctrl Pts',(94.0227684714557,48.846403994212,-27.2433834689347));
#48057=CARTESIAN_POINT('Ctrl Pts',(94.116865969277,48.8769892821363,-27.2439101953522));
#48058=CARTESIAN_POINT('Ctrl Pts',(94.2105621682477,48.9074441325764,-27.2444346754327));
#48059=CARTESIAN_POINT('Ctrl Pts',(94.2998088598139,48.9514719689367,-27.2451929035251));
#48060=CARTESIAN_POINT('Ctrl Pts',(94.3803457743986,49.0075641319479,-27.2461588981612));
#48061=CARTESIAN_POINT('Ctrl Pts',(94.4006196146999,49.0216844091017,-27.2464020713829));
#48062=CARTESIAN_POINT('Ctrl Pts',(94.4203416843126,49.0365690078794,-27.2466584074164));
#48063=CARTESIAN_POINT('Ctrl Pts',(94.4394444305566,49.0521935002919,-27.2469274855737));
#48064=CARTESIAN_POINT('Ctrl Pts',(94.4655210816367,49.0735220795307,-27.2472947970132));
#48065=CARTESIAN_POINT('Ctrl Pts',(94.490443650039,49.0962293899375,-27.2476858523563));
#48066=CARTESIAN_POINT('Ctrl Pts',(94.5141348530469,49.1201596164069,-27.2480979682237));
#48067=CARTESIAN_POINT('Ctrl Pts',(94.5397264359011,49.1460093958886,-27.2485431417913));
#48068=CARTESIAN_POINT('Ctrl Pts',(94.5638870206745,49.1732917022265,-27.2490129857083));
#48069=CARTESIAN_POINT('Ctrl Pts',(94.5865220115473,49.2018178943155,-27.2495042512803));
#48070=CARTESIAN_POINT('Ctrl Pts',(94.6689807842404,49.3057381831498,-27.2512939209276));
#48071=CARTESIAN_POINT('Ctrl Pts',(94.731172549936,49.4261521822226,-27.2533676380204));
#48072=CARTESIAN_POINT('Ctrl Pts',(94.7683419361276,49.5537038643774,-27.2555642771616));
#48073=CARTESIAN_POINT('Ctrl Pts',(94.7942485394865,49.6426058123493,-27.2570953075278));
#48074=CARTESIAN_POINT('Ctrl Pts',(94.808,49.734973819624,-27.2586860288476));
#48075=CARTESIAN_POINT('Ctrl Pts',(94.808,49.8276341395819,-27.2602817842482));
#48076=CARTESIAN_POINT('',(93.8254464332138,50.013584200909,7.16421911851631));
#48077=CARTESIAN_POINT('Ctrl Pts',(94.808,51.0134321764146,7.14700017509568));
#48078=CARTESIAN_POINT('Ctrl Pts',(94.808,50.7545953814523,7.15304738459949));
#48079=CARTESIAN_POINT('Ctrl Pts',(94.5963474453899,50.2388836251157,7.16507419180273));
#48080=CARTESIAN_POINT('Ctrl Pts',(94.0842985311737,50.0181971586358,7.16693337199195));
#48081=CARTESIAN_POINT('Ctrl Pts',(93.8254464332138,50.013584200909,7.16421911851632));
#48082=CARTESIAN_POINT('',(93.8254464332138,49.6950007390108,-2.07984324339493));
#48083=CARTESIAN_POINT('Ctrl Pts',(93.8235809981652,50.0135534558106,7.16421964799491));
#48084=CARTESIAN_POINT('Ctrl Pts',(94.0460813272192,50.0170052516585,7.16416020268036));
#48085=CARTESIAN_POINT('Ctrl Pts',(94.5629902972948,50.2047729910472,7.16092654900504));
#48086=CARTESIAN_POINT('Ctrl Pts',(94.8085889429085,50.7187874402069,7.15207441754677));
#48087=CARTESIAN_POINT('Ctrl Pts',(94.8079981414492,51.0152979128763,7.14696804420043));
#48088=CARTESIAN_POINT('Ctrl Pts',(93.8235104745864,50.0179620790819,7.29217291585539));
#48089=CARTESIAN_POINT('Ctrl Pts',(94.0452425556801,50.0213879953276,7.29212387321572));
#48090=CARTESIAN_POINT('Ctrl Pts',(94.5600210684092,50.207150375509,7.28946299185291));
#48091=CARTESIAN_POINT('Ctrl Pts',(94.8072286607729,50.7184699895124,7.28213088996396));
#48092=CARTESIAN_POINT('Ctrl Pts',(94.8080067491679,51.0152998983958,7.2778730778816));
#48093=CARTESIAN_POINT('Ctrl Pts',(93.8217592558943,50.1304318175824,7.54391526283496));
#48094=CARTESIAN_POINT('Ctrl Pts',(94.0181591054846,50.1334521461481,7.5438983563288));
#48095=CARTESIAN_POINT('Ctrl Pts',(94.4747515186626,50.297352879432,7.54299116416288));
#48096=CARTESIAN_POINT('Ctrl Pts',(94.6973335895049,50.7508981097943,7.54046547282142));
#48097=CARTESIAN_POINT('Ctrl Pts',(94.6993116599535,51.0150945493569,7.53897700006542));
#48098=CARTESIAN_POINT('Ctrl Pts',(93.8177712596741,50.3861342927688,7.64738605748345));
#48099=CARTESIAN_POINT('Ctrl Pts',(93.9573614635839,50.3882917201156,7.64738648932641));
#48100=CARTESIAN_POINT('Ctrl Pts',(94.2816095185152,50.5054046623223,7.64737919350632));
#48101=CARTESIAN_POINT('Ctrl Pts',(94.4374489995138,50.8276869114411,7.64737113495112));
#48102=CARTESIAN_POINT('Ctrl Pts',(94.4379309634996,51.0146083311243,7.64740471257176));
#48103=CARTESIAN_POINT('Ctrl Pts',(93.8157681596352,50.5146291218288,7.6469980116451));
#48104=CARTESIAN_POINT('Ctrl Pts',(93.9266987042747,50.516351188853,7.64699800715679));
#48105=CARTESIAN_POINT('Ctrl Pts',(94.1844111577278,50.6100294233381,7.64699810801987));
#48106=CARTESIAN_POINT('Ctrl Pts',(94.3068378419014,50.8664547173605,7.64699825140517));
#48107=CARTESIAN_POINT('Ctrl Pts',(94.3065336753552,51.0143628607774,7.64699790606965));
#48108=CARTESIAN_POINT('Origin',(93.8167232166069,50.5132114754643,7.14700017509565));
#48109=CARTESIAN_POINT('Origin',(94.808,51.5299752199642,7.14700017509567));
#48110=CARTESIAN_POINT('',(93.8950711760379,51.8757317478553,7.50818215612556));
#48111=CARTESIAN_POINT('Origin',(93.8950711760379,51.5299752199642,7.14700017509567));
#48112=CARTESIAN_POINT('Origin',(93.8950711760379,51.5299752199642,7.14700017509567));
#48113=CARTESIAN_POINT('Origin',(94.558,52.9095727732113,-18.7195823291517));
#48114=CARTESIAN_POINT('',(94.7347766952966,51.9802911544985,6.61717525902572));
#48115=CARTESIAN_POINT('Origin',(94.558,51.8036827114453,6.60946436787641));
#48116=CARTESIAN_POINT('Origin',(94.558,51.8036827114453,6.60946436787641));
#48117=CARTESIAN_POINT('Ctrl Pts',(94.5884464752126,51.8156193895025,7.39545058340766));
#48118=CARTESIAN_POINT('Ctrl Pts',(94.545423998725,51.7725647780293,7.46744407626753));
#48119=CARTESIAN_POINT('Ctrl Pts',(94.4927120406674,51.7210143382537,7.52264611059661));
#48120=CARTESIAN_POINT('Ctrl Pts',(94.3476091462243,51.580484192274,7.61487984073323));
#48121=CARTESIAN_POINT('Ctrl Pts',(94.2631833105547,51.4985863045692,7.64700017509567));
#48122=CARTESIAN_POINT('Ctrl Pts',(94.1941703483859,51.4313659706836,7.64700017509567));
#48123=CARTESIAN_POINT('Ctrl Pts',(94.5237696451495,51.8347899292455,7.43233633671842));
#48124=CARTESIAN_POINT('Ctrl Pts',(94.4790818792959,51.7947538644764,7.49160250132533));
#48125=CARTESIAN_POINT('Ctrl Pts',(94.424307967446,51.7449818915986,7.54020596432354));
#48126=CARTESIAN_POINT('Ctrl Pts',(94.282411700813,51.6116856031101,7.62071297760488));
#48127=CARTESIAN_POINT('Ctrl Pts',(94.2078460682186,51.5373701013501,7.64700017509567));
#48128=CARTESIAN_POINT('Ctrl Pts',(94.1512290138865,51.4689241204742,7.64700017509567));
#48129=CARTESIAN_POINT('Ctrl Pts',(94.4444883617712,51.8504644572456,7.4607311463911));
#48130=CARTESIAN_POINT('Ctrl Pts',(94.3969172724167,51.8116506107475,7.51203198059049));
#48131=CARTESIAN_POINT('Ctrl Pts',(94.337840303096,51.7619403112837,7.55610869459319));
#48132=CARTESIAN_POINT('Ctrl Pts',(94.2015408255157,51.634838413545,7.62681645161543));
#48133=CARTESIAN_POINT('Ctrl Pts',(94.1447618061673,51.5672524004355,7.64700017509568));
#48134=CARTESIAN_POINT('Ctrl Pts',(94.0995951120949,51.4963311642054,7.64700017509568));
#48135=CARTESIAN_POINT('Ctrl Pts',(94.1880501969942,51.8734139494821,7.50286293331789));
#48136=CARTESIAN_POINT('Ctrl Pts',(94.1517229974414,51.8330271526229,7.54392426624065));
#48137=CARTESIAN_POINT('Ctrl Pts',(94.1094582786289,51.7820084900446,7.58038021693352));
#48138=CARTESIAN_POINT('Ctrl Pts',(94.0358821413597,51.6627524233592,7.63317481017393));
#48139=CARTESIAN_POINT('Ctrl Pts',(94.0148337254513,51.5977740944486,7.64700017509568));
#48140=CARTESIAN_POINT('Ctrl Pts',(93.9937041493836,51.5253693304624,7.64700017509568));
#48141=CARTESIAN_POINT('Ctrl Pts',(94.0248000242923,51.8757399912087,7.50817426464979));
#48142=CARTESIAN_POINT('Ctrl Pts',(94.0081920933835,51.8333489469727,7.54875672874668));
#48143=CARTESIAN_POINT('Ctrl Pts',(93.9915535406445,51.7816920211752,7.58380391666211));
#48144=CARTESIAN_POINT('Ctrl Pts',(93.9625491416274,51.6634599968402,7.6331535860962));
#48145=CARTESIAN_POINT('Ctrl Pts',(93.9513016602557,51.5968267818317,7.64700017509567));
#48146=CARTESIAN_POINT('Ctrl Pts',(93.9411310079556,51.527475759866,7.64700017509567));
#48147=CARTESIAN_POINT('Ctrl Pts',(93.8950711760379,51.8757407406236,7.50817354720545));
#48148=CARTESIAN_POINT('Ctrl Pts',(93.8950711760379,51.8294957683839,7.55244571160581));
#48149=CARTESIAN_POINT('Ctrl Pts',(93.8950711760378,51.7746598739573,7.58770652159189));
#48150=CARTESIAN_POINT('Ctrl Pts',(93.8950711760378,51.6557310295422,7.63513789045576));
#48151=CARTESIAN_POINT('Ctrl Pts',(93.8950711760379,51.5916843539959,7.64700017509567));
#48152=CARTESIAN_POINT('Ctrl Pts',(93.8950711760379,51.5276680260274,7.64700017509567));
#48153=CARTESIAN_POINT('',(94.5884254558468,51.8156147675983,7.39547179834278));
#48154=CARTESIAN_POINT('Ctrl Pts',(94.5884254558468,51.8156147675983,7.39547179834278));
#48155=CARTESIAN_POINT('Ctrl Pts',(94.5745684785749,51.8197219323126,7.4033735120839));
#48156=CARTESIAN_POINT('Ctrl Pts',(94.5598974908931,51.8237094726537,7.41096356075459));
#48157=CARTESIAN_POINT('Ctrl Pts',(94.5441705458643,51.8275293166578,7.41817299947679));
#48158=CARTESIAN_POINT('Ctrl Pts',(94.5308351482721,51.8307682889084,7.42428612135781));
#48159=CARTESIAN_POINT('Ctrl Pts',(94.5167392774641,51.8338868389747,7.43012612378036));
#48160=CARTESIAN_POINT('Ctrl Pts',(94.5017722663927,51.8368623964355,7.43566653795858));
#48161=CARTESIAN_POINT('Ctrl Pts',(94.4934630220017,51.8385143384313,7.43874241297563));
#48162=CARTESIAN_POINT('Ctrl Pts',(94.4848860680926,51.8401223223311,7.44172619965112));
#48163=CARTESIAN_POINT('Ctrl Pts',(94.4760302274777,51.8416833710483,7.44461514638378));
#48164=CARTESIAN_POINT('Ctrl Pts',(94.4662477845452,51.8434077550628,7.44780636873928));
#48165=CARTESIAN_POINT('Ctrl Pts',(94.4561167042373,51.8450766681575,7.45088522358189));
#48166=CARTESIAN_POINT('Ctrl Pts',(94.4455762535579,51.8466938587774,7.45386215413748));
#48167=CARTESIAN_POINT('Ctrl Pts',(94.4284969551834,51.8493142857367,7.4586858459079));
#48168=CARTESIAN_POINT('Ctrl Pts',(94.4103473557744,51.8517989058753,7.46324192561472));
#48169=CARTESIAN_POINT('Ctrl Pts',(94.3908432189043,51.8541579880726,7.46756334142642));
#48170=CARTESIAN_POINT('Ctrl Pts',(94.3729870311704,51.8563177460191,7.47151963093177));
#48171=CARTESIAN_POINT('Ctrl Pts',(94.3539959045822,51.8583722432919,7.47527908799068));
#48172=CARTESIAN_POINT('Ctrl Pts',(94.3336077135207,51.8603252414529,7.47885944699115));
#48173=CARTESIAN_POINT('Ctrl Pts',(94.3279347145912,51.860868661732,7.47985567920792));
#48174=CARTESIAN_POINT('Ctrl Pts',(94.322153252152,51.8614041991481,7.48083800358077));
#48175=CARTESIAN_POINT('Ctrl Pts',(94.3162569412026,51.8619318768156,7.48180670687296));
#48176=CARTESIAN_POINT('Ctrl Pts',(94.3002361598915,51.8633656221839,7.48443875659569));
#48177=CARTESIAN_POINT('Ctrl Pts',(94.2834049093488,51.8646651224341,7.48687832143326));
#48178=CARTESIAN_POINT('Ctrl Pts',(94.2660041337582,51.8658303670851,7.48910380019914));
#48179=CARTESIAN_POINT('Ctrl Pts',(94.2453333994339,51.8672145848448,7.49174749157223));
#48180=CARTESIAN_POINT('Ctrl Pts',(94.2238599889849,51.868409093611,7.49408865640125));
#48181=CARTESIAN_POINT('Ctrl Pts',(94.2020538193626,51.8694309690653,7.49612241906888));
#48182=CARTESIAN_POINT('Ctrl Pts',(94.1768934447598,51.8706100284632,7.49846901324186));
#48183=CARTESIAN_POINT('Ctrl Pts',(94.1512954834612,51.8715592634947,7.50040652117105));
#48184=CARTESIAN_POINT('Ctrl Pts',(94.1260105666606,51.8723284727222,7.50196898946448));
#48185=CARTESIAN_POINT('Ctrl Pts',(94.1178398396288,51.8725770398295,7.50247389529518));
#48186=CARTESIAN_POINT('Ctrl Pts',(94.1097016113299,51.8728069662956,7.5029399061072));
#48187=CARTESIAN_POINT('Ctrl Pts',(94.1016200766505,51.8730203257092,7.50336881823279));
#48188=CARTESIAN_POINT('Ctrl Pts',(94.0755291638394,51.8737091480773,7.50475354394594));
#48189=CARTESIAN_POINT('Ctrl Pts',(94.0500295476625,51.8742400579509,7.5057446895688));
#48190=CARTESIAN_POINT('Ctrl Pts',(94.0250470802461,51.874648988341,7.50646452011791));
#48191=CARTESIAN_POINT('Ctrl Pts',(94.0025835136676,51.8750166876114,7.50711177249678));
#48192=CARTESIAN_POINT('Ctrl Pts',(93.9805330866242,51.8752849620572,7.50753808202591));
#48193=CARTESIAN_POINT('Ctrl Pts',(93.9588666654478,51.8754638143713,7.50780588835102));
#48194=CARTESIAN_POINT('Ctrl Pts',(93.941680573971,51.8756056823894,7.50801831586565));
#48195=CARTESIAN_POINT('Ctrl Pts',(93.9247357263632,51.8756909403923,7.50813039460948));
#48196=CARTESIAN_POINT('Ctrl Pts',(93.9080581208629,51.8757202708326,7.50816776264466));
#48197=CARTESIAN_POINT('Ctrl Pts',(93.9037103509619,51.8757279171344,7.50817750430803));
#48198=CARTESIAN_POINT('Ctrl Pts',(93.8993810089991,51.8757317478553,7.50818215612556));
#48199=CARTESIAN_POINT('Ctrl Pts',(93.8950711760379,51.8757317478553,7.50818215612556));
#48200=CARTESIAN_POINT('Ctrl Pts',(94.5884254558836,51.8156147674945,7.39547179840089));
#48201=CARTESIAN_POINT('Ctrl Pts',(94.5599168891065,51.7870856171396,7.44317297624054));
#48202=CARTESIAN_POINT('Ctrl Pts',(94.4978228065914,51.7257595157498,7.52164462548598));
#48203=CARTESIAN_POINT('Ctrl Pts',(94.3477866525815,51.5808489259823,7.61727024132941));
#48204=CARTESIAN_POINT('Ctrl Pts',(94.2423798067964,51.4783405247751,7.64700017509568));
#48205=CARTESIAN_POINT('Ctrl Pts',(94.196649136356,51.4337959953614,7.64700017509568));
#48206=CARTESIAN_POINT('Origin',(94.808,58.9852246703228,7.14700017509567));
#48207=CARTESIAN_POINT('',(93.8950711760379,58.6394681424316,7.50818215612555));
#48208=CARTESIAN_POINT('Origin',(93.8950711760379,58.9852246703228,7.14700017509567));
#48209=CARTESIAN_POINT('Origin',(93.8950711760379,58.9852246703228,7.14700017509567));
#48210=CARTESIAN_POINT('Origin',(94.308,56.1513478902835,7.14700017509568));
#48211=CARTESIAN_POINT('',(94.6615533905933,65.4045463960021,7.50055356568895));
#48212=CARTESIAN_POINT('Origin',(94.308,65.4045463960021,7.14700017509568));
#48213=CARTESIAN_POINT('Origin',(94.308,65.4045463960021,7.14700017509568));
#48214=CARTESIAN_POINT('',(94.6615533905933,59.3981534942849,7.50055356568895));
#48215=CARTESIAN_POINT('Origin',(94.308,59.3981534942849,7.14700017509568));
#48216=CARTESIAN_POINT('Origin',(94.308,59.3981534942849,7.14700017509568));
#48217=CARTESIAN_POINT('Ctrl Pts',(94.5863638401424,58.7109819624978,7.39769335019651));
#48218=CARTESIAN_POINT('Ctrl Pts',(94.5423118398467,58.7559723561996,7.46926465928642));
#48219=CARTESIAN_POINT('Ctrl Pts',(94.4883230440968,58.8099928072211,7.52399146056707));
#48220=CARTESIAN_POINT('Ctrl Pts',(94.3396445963435,58.9569366184097,7.61525452906047));
#48221=CARTESIAN_POINT('Ctrl Pts',(94.253568883077,59.040871807462,7.64700017509567));
#48222=CARTESIAN_POINT('Ctrl Pts',(94.1845619582155,59.1085686285987,7.64700017509567));
#48223=CARTESIAN_POINT('Ctrl Pts',(94.606524450586,58.7749171568866,7.43222473645923));
#48224=CARTESIAN_POINT('Ctrl Pts',(94.5653061562012,58.8207033838419,7.49147287449637));
#48225=CARTESIAN_POINT('Ctrl Pts',(94.5129173866436,58.8761229880313,7.54006717610153));
#48226=CARTESIAN_POINT('Ctrl Pts',(94.3712732852274,59.0177586116918,7.62054883871023));
#48227=CARTESIAN_POINT('Ctrl Pts',(94.29307935121,59.0909924074783,7.64700017509567));
#48228=CARTESIAN_POINT('Ctrl Pts',(94.2227461949791,59.146352439736,7.64700017509567));
#48229=CARTESIAN_POINT('Ctrl Pts',(94.6232012793148,58.8521959082629,7.45842487016258));
#48230=CARTESIAN_POINT('Ctrl Pts',(94.5829523844297,58.900083803719,7.51011188396467));
#48231=CARTESIAN_POINT('Ctrl Pts',(94.5304166962636,58.9586483160428,7.55461818398037));
#48232=CARTESIAN_POINT('Ctrl Pts',(94.3959094588247,59.0924775258366,7.62622771732586));
#48233=CARTESIAN_POINT('Ctrl Pts',(94.3256339154221,59.147778628307,7.64700017509568));
#48234=CARTESIAN_POINT('Ctrl Pts',(94.2532887513441,59.1917592603204,7.64700017509568));
#48235=CARTESIAN_POINT('Ctrl Pts',(94.6526280081518,59.1030898243294,7.49636312774465));
#48236=CARTESIAN_POINT('Ctrl Pts',(94.6110316886708,59.1383298036933,7.53896757469501));
#48237=CARTESIAN_POINT('Ctrl Pts',(94.5580232361788,59.1789063349779,7.57693665926288));
#48238=CARTESIAN_POINT('Ctrl Pts',(94.434632801564,59.2494389956218,7.63224170476139));
#48239=CARTESIAN_POINT('Ctrl Pts',(94.3682175164297,59.2699162210597,7.64700017509568));
#48240=CARTESIAN_POINT('Ctrl Pts',(94.2946220099788,59.2908288186878,7.64700017509568));
#48241=CARTESIAN_POINT('Ctrl Pts',(94.661557064333,59.2641434548456,7.5005552910083));
#48242=CARTESIAN_POINT('Ctrl Pts',(94.6188786175979,59.2791969590065,7.54323332264166));
#48243=CARTESIAN_POINT('Ctrl Pts',(94.5663208311036,59.294483664404,7.5802111595834));
#48244=CARTESIAN_POINT('Ctrl Pts',(94.4453020870078,59.3221556111456,7.63233874172264));
#48245=CARTESIAN_POINT('Ctrl Pts',(94.3767795682239,59.3337288388376,7.64700017509567));
#48246=CARTESIAN_POINT('Ctrl Pts',(94.3054509087042,59.3445094077832,7.64700017509567));
#48247=CARTESIAN_POINT('Ctrl Pts',(94.6615533894594,59.398236248198,7.50055356515638));
#48248=CARTESIAN_POINT('Ctrl Pts',(94.6149931744442,59.3982269520883,7.54711378029972));
#48249=CARTESIAN_POINT('Ctrl Pts',(94.5591360362485,59.3982175113596,7.58433217597028));
#48250=CARTESIAN_POINT('Ctrl Pts',(94.4373544343775,59.3982004221522,7.63443932866148));
#48251=CARTESIAN_POINT('Ctrl Pts',(94.3714823129166,59.3981932760853,7.64700017509567));
#48252=CARTESIAN_POINT('Ctrl Pts',(94.3056429997512,59.3981866192244,7.64700017509567));
#48253=CARTESIAN_POINT('',(94.5863762804542,58.7110214202884,7.39771466009216));
#48254=CARTESIAN_POINT('Ctrl Pts',(94.58637628137,58.7110214203672,7.39771465941152));
#48255=CARTESIAN_POINT('Ctrl Pts',(94.5910443391262,58.7258275213493,7.40570995126242));
#48256=CARTESIAN_POINT('Ctrl Pts',(94.5955650693766,58.7414806411277,7.41332547439854));
#48257=CARTESIAN_POINT('Ctrl Pts',(94.5999157133856,58.7583164576836,7.42050063278777));
#48258=CARTESIAN_POINT('Ctrl Pts',(94.6034524004755,58.7720024809343,7.42633339915323));
#48259=CARTESIAN_POINT('Ctrl Pts',(94.6068770060628,58.7864711330918,7.43187577416746));
#48260=CARTESIAN_POINT('Ctrl Pts',(94.6101828746244,58.80186849719,7.43710933212135));
#48261=CARTESIAN_POINT('Ctrl Pts',(94.6115895994956,58.8084204379659,7.43933633419409));
#48262=CARTESIAN_POINT('Ctrl Pts',(94.6129748788335,58.8151399879257,7.44150756986161));
#48263=CARTESIAN_POINT('Ctrl Pts',(94.614338417459,58.8220354683273,7.44362227091528));
#48264=CARTESIAN_POINT('Ctrl Pts',(94.6177757617698,58.8394182838084,7.44895322047537));
#48265=CARTESIAN_POINT('Ctrl Pts',(94.6210810460731,58.8579427685573,7.45393494676571));
#48266=CARTESIAN_POINT('Ctrl Pts',(94.6242865574937,58.877959406478,7.45860987240125));
#48267=CARTESIAN_POINT('Ctrl Pts',(94.6271255228801,58.8956871680587,7.46275022641089));
#48268=CARTESIAN_POINT('Ctrl Pts',(94.6298861088488,58.914584896576,7.46664970271214));
#48269=CARTESIAN_POINT('Ctrl Pts',(94.6325878995553,58.9349355898965,7.47032918197036));
#48270=CARTESIAN_POINT('Ctrl Pts',(94.6343878644391,58.9484934621802,7.47278049451622));
#48271=CARTESIAN_POINT('Ctrl Pts',(94.6361616806459,58.9626970061513,7.47513400038192));
#48272=CARTESIAN_POINT('Ctrl Pts',(94.6379146437333,58.9776428662961,7.47739399895362));
#48273=CARTESIAN_POINT('Ctrl Pts',(94.6398389480527,58.9940495912531,7.47987489832039));
#48274=CARTESIAN_POINT('Ctrl Pts',(94.6416672391043,59.0113233131535,7.48216326181302));
#48275=CARTESIAN_POINT('Ctrl Pts',(94.6433841431856,59.0292116796921,7.48423668067469));
#48276=CARTESIAN_POINT('Ctrl Pts',(94.6454505878801,59.0507418982582,7.48673222218623));
#48277=CARTESIAN_POINT('Ctrl Pts',(94.6473551614852,59.0731612057881,7.48891601551772));
#48278=CARTESIAN_POINT('Ctrl Pts',(94.6490826063273,59.0959626152675,7.49078281272066));
#48279=CARTESIAN_POINT('Ctrl Pts',(94.6509937754265,59.1211890932165,7.49284815515127));
#48280=CARTESIAN_POINT('Ctrl Pts',(94.6526874356407,59.1468778016905,7.49452617662248));
#48281=CARTESIAN_POINT('Ctrl Pts',(94.6541659492202,59.1723245299279,7.4958450817689));
#48282=CARTESIAN_POINT('Ctrl Pts',(94.6544846853564,59.1778103042543,7.49612940971565));
#48283=CARTESIAN_POINT('Ctrl Pts',(94.6547935232582,59.183284961039,7.49639714051629));
#48284=CARTESIAN_POINT('Ctrl Pts',(94.6550926578287,59.1887417563741,7.49664868429182));
#48285=CARTESIAN_POINT('Ctrl Pts',(94.6565710637821,59.2157107512886,7.49789188334664));
#48286=CARTESIAN_POINT('Ctrl Pts',(94.6578232819137,59.2422421831354,7.49873599197419));
#48287=CARTESIAN_POINT('Ctrl Pts',(94.6588295188711,59.2683947047299,7.4993202670115));
#48288=CARTESIAN_POINT('Ctrl Pts',(94.6596818500833,59.2905471512985,7.49981517613522));
#48289=CARTESIAN_POINT('Ctrl Pts',(94.6603574142015,59.3124314327764,7.50012205640509));
#48290=CARTESIAN_POINT('Ctrl Pts',(94.6608252084312,59.3340628560517,7.50030684192359));
#48291=CARTESIAN_POINT('Ctrl Pts',(94.6612247128956,59.3525364703469,7.50046465199243));
#48292=CARTESIAN_POINT('Ctrl Pts',(94.6614725303563,59.3708264287847,7.50053288589147));
#48293=CARTESIAN_POINT('Ctrl Pts',(94.6615368094711,59.3889030272993,7.5005494221368));
#48294=CARTESIAN_POINT('Ctrl Pts',(94.6615477970971,59.3919929719202,7.50055224877934));
#48295=CARTESIAN_POINT('Ctrl Pts',(94.6615533905933,59.395076563233,7.50055356568895));
#48296=CARTESIAN_POINT('Ctrl Pts',(94.6615533905933,59.3981534942849,7.50055356568895));
#48297=CARTESIAN_POINT('Ctrl Pts',(94.5863762770441,58.7110214236022,7.3977146654976));
#48298=CARTESIAN_POINT('Ctrl Pts',(94.5779282661317,58.7196498302765,7.41143923954566));
#48299=CARTESIAN_POINT('Ctrl Pts',(94.5692195472402,58.7285035622352,7.42438049240621));
#48300=CARTESIAN_POINT('Ctrl Pts',(94.5601246385168,58.7377109704315,7.43672893696699));
#48301=CARTESIAN_POINT('Ctrl Pts',(94.5511906946708,58.7467554226954,7.44885883443448));
#48302=CARTESIAN_POINT('Ctrl Pts',(94.5418847494954,58.7561404939634,7.46041600677839));
#48303=CARTESIAN_POINT('Ctrl Pts',(94.5320640700614,58.7660095791329,7.4715437458465));
#48304=CARTESIAN_POINT('Ctrl Pts',(94.5227656110723,58.7753538698539,7.48207976079964));
#48305=CARTESIAN_POINT('Ctrl Pts',(94.5130060754863,58.7851316832534,7.49223016257365));
#48306=CARTESIAN_POINT('Ctrl Pts',(94.502635929552,58.7954914358185,7.50209266043023));
#48307=CARTESIAN_POINT('Ctrl Pts',(94.4965807183079,58.8015405782911,7.50785145189703));
#48308=CARTESIAN_POINT('Ctrl Pts',(94.4903167614712,58.8077886604084,7.51351167869092));
#48309=CARTESIAN_POINT('Ctrl Pts',(94.4838086114746,58.814270642708,7.51908990001134));
#48310=CARTESIAN_POINT('Ctrl Pts',(94.4642714474785,58.8337292524931,7.53583546131538));
#48311=CARTESIAN_POINT('Ctrl Pts',(94.4430606362793,58.8547765857764,7.5513848469752));
#48312=CARTESIAN_POINT('Ctrl Pts',(94.419906366171,58.8776815077531,7.5659637003692));
#48313=CARTESIAN_POINT('Ctrl Pts',(94.4179536485255,58.8796131965993,7.56719320940315));
#48314=CARTESIAN_POINT('Ctrl Pts',(94.4159871300132,58.8815580760811,7.56841582212822));
#48315=CARTESIAN_POINT('Ctrl Pts',(94.4140066613666,58.8835162951893,7.56963167705545));
#48316=CARTESIAN_POINT('Ctrl Pts',(94.3921449022991,58.9051324487282,7.58305311017224));
#48317=CARTESIAN_POINT('Ctrl Pts',(94.3693304202431,58.9275945738629,7.59523346181946));
#48318=CARTESIAN_POINT('Ctrl Pts',(94.3463404676467,58.9501780268769,7.60573260211172));
#48319=CARTESIAN_POINT('Ctrl Pts',(94.3437659057833,58.9527070663184,7.60690836296124));
#48320=CARTESIAN_POINT('Ctrl Pts',(94.3411891169936,58.9552376518626,7.60806308157801));
#48321=CARTESIAN_POINT('Ctrl Pts',(94.3386111702527,58.9577687869018,7.60919617299863));
#48322=CARTESIAN_POINT('Ctrl Pts',(94.3124055674282,58.9834985347202,7.62071438757695));
#48323=CARTESIAN_POINT('Ctrl Pts',(94.2859422611416,59.0093916275354,7.63004969896567));
#48324=CARTESIAN_POINT('Ctrl Pts',(94.260320485407,59.0344534951592,7.63655622470477));
#48325=CARTESIAN_POINT('Ctrl Pts',(94.2379052345467,59.0563789095269,7.64224846899657));
#48326=CARTESIAN_POINT('Ctrl Pts',(94.2161353121023,59.0776674647959,7.64577526113555));
#48327=CARTESIAN_POINT('Ctrl Pts',(94.195728204037,59.0976669581282,7.64673390764135));
#48328=CARTESIAN_POINT('Ctrl Pts',(94.1928089460714,59.1005279063836,7.64687104301786));
#48329=CARTESIAN_POINT('Ctrl Pts',(94.189917523825,59.1033625108348,7.6469556861699));
#48330=CARTESIAN_POINT('Ctrl Pts',(94.1870559786262,59.106168901065,7.64698672353724));
#48331=CARTESIAN_POINT('Origin',(94.808,65.8174752199642,7.14700017509567));
#48332=CARTESIAN_POINT('',(93.8950711760379,66.1632317478554,7.50818215612556));
#48333=CARTESIAN_POINT('Origin',(93.8950711760379,65.8174752199642,7.14700017509567));
#48334=CARTESIAN_POINT('Origin',(93.8950711760379,65.8174752199642,7.14700017509567));
#48335=CARTESIAN_POINT('Origin',(94.558,67.1834807104578,-18.4082729105249));
#48336=CARTESIAN_POINT('',(94.7347766952966,66.2677911544986,6.61717525902573));
#48337=CARTESIAN_POINT('Origin',(94.558,66.0911827114453,6.60946436787642));
#48338=CARTESIAN_POINT('Origin',(94.558,66.0911827114453,6.60946436787642));
#48339=CARTESIAN_POINT('Ctrl Pts',(94.5862620618473,66.0918042903051,7.39767224759648));
#48340=CARTESIAN_POINT('Ctrl Pts',(94.5572919425615,66.0617252565803,7.44510771906334));
#48341=CARTESIAN_POINT('Ctrl Pts',(94.494168515445,65.9974419160355,7.52307867251328));
#48342=CARTESIAN_POINT('Ctrl Pts',(94.3394267940862,65.8458432556161,7.61759656735916));
#48343=CARTESIAN_POINT('Ctrl Pts',(94.2327866180482,65.741388059194,7.64700017509567));
#48344=CARTESIAN_POINT('Ctrl Pts',(94.1870559476089,65.6965311675731,7.64700017509567));
#48345=CARTESIAN_POINT('Ctrl Pts',(94.5608080864338,66.0994744646503,7.41234435459419));
#48346=CARTESIAN_POINT('Ctrl Pts',(94.5314639738133,66.0702648756703,7.45641959820219));
#48347=CARTESIAN_POINT('Ctrl Pts',(94.4676760688085,66.0071257078915,7.52993047431702));
#48348=CARTESIAN_POINT('Ctrl Pts',(94.3140504910234,65.8582617439338,7.61994155483374));
#48349=CARTESIAN_POINT('Ctrl Pts',(94.2140980658037,65.7569552911466,7.64700017509567));
#48350=CARTESIAN_POINT('Ctrl Pts',(94.1717676607201,65.7118194544619,7.64700017509567));
#48351=CARTESIAN_POINT('Ctrl Pts',(94.5046427924018,66.1136535966933,7.43858422291578));
#48352=CARTESIAN_POINT('Ctrl Pts',(94.4746122088742,66.0857523643868,7.47696284763194));
#48353=CARTESIAN_POINT('Ctrl Pts',(94.4096912878202,66.0240792405211,7.54278613134672));
#48354=CARTESIAN_POINT('Ctrl Pts',(94.2598964176045,65.8806119246314,7.62453810161503));
#48355=CARTESIAN_POINT('Ctrl Pts',(94.1746972152419,65.7856975163601,7.64700017509567));
#48356=CARTESIAN_POINT('Ctrl Pts',(94.138784846915,65.7399894282047,7.64700017509567));
#48357=CARTESIAN_POINT('Ctrl Pts',(94.3946878746403,66.1324069762538,7.47075593305738));
#48358=CARTESIAN_POINT('Ctrl Pts',(94.3650006957478,66.1053263252637,7.50306578525731));
#48359=CARTESIAN_POINT('Ctrl Pts',(94.3011327423659,66.0436076934658,7.56035283824223));
#48360=CARTESIAN_POINT('Ctrl Pts',(94.1678512504192,65.9093850892203,7.63058900752486));
#48361=CARTESIAN_POINT('Ctrl Pts',(94.109707280182,65.8207864182566,7.64700017509567));
#48362=CARTESIAN_POINT('Ctrl Pts',(94.083309438773,65.7739848119189,7.64700017509567));
#48363=CARTESIAN_POINT('Ctrl Pts',(94.2468477796913,66.1493571629219,7.49584862292732));
#48364=CARTESIAN_POINT('Ctrl Pts',(94.2205946454696,66.1219463391405,7.52418431943704));
#48365=CARTESIAN_POINT('Ctrl Pts',(94.1627296970334,66.0585528458034,7.57597248239199));
#48366=CARTESIAN_POINT('Ctrl Pts',(94.0713178727783,65.9340790551047,7.63398321712451));
#48367=CARTESIAN_POINT('Ctrl Pts',(94.0401210468043,65.8463078222927,7.64700017509567));
#48368=CARTESIAN_POINT('Ctrl Pts',(94.0231990331046,65.7988833571865,7.64700017509567));
#48369=CARTESIAN_POINT('Ctrl Pts',(94.0561584543173,66.1617951914673,7.50950192841288));
#48370=CARTESIAN_POINT('Ctrl Pts',(94.0426628843149,66.1333130916836,7.53620954548787));
#48371=CARTESIAN_POINT('Ctrl Pts',(94.0148598485114,66.0681307782891,7.58469114740532));
#48372=CARTESIAN_POINT('Ctrl Pts',(93.9839086484321,65.9496297589325,7.63421809468852));
#48373=CARTESIAN_POINT('Ctrl Pts',(93.9681862949465,65.8602613260772,7.64700017509567));
#48374=CARTESIAN_POINT('Ctrl Pts',(93.959933629465,65.8140720281195,7.64700017509567));
#48375=CARTESIAN_POINT('Ctrl Pts',(93.949270810932,66.1632317478554,7.50818215612556));
#48376=CARTESIAN_POINT('Ctrl Pts',(93.9451554884396,66.133609655312,7.53653914070562));
#48377=CARTESIAN_POINT('Ctrl Pts',(93.9368822084863,66.0666587133235,7.58660571202839));
#48378=CARTESIAN_POINT('Ctrl Pts',(93.9254660328453,65.9480035069385,7.63541999419614));
#48379=CARTESIAN_POINT('Ctrl Pts',(93.9195574249178,65.8613104569645,7.64700017509567));
#48380=CARTESIAN_POINT('Ctrl Pts',(93.9166920787014,65.8174752199642,7.64700017509567));
#48381=CARTESIAN_POINT('Ctrl Pts',(93.8950711760379,66.1632317478554,7.50818215612556));
#48382=CARTESIAN_POINT('Ctrl Pts',(93.8950711760379,66.132588203845,7.53751696776011));
#48383=CARTESIAN_POINT('Ctrl Pts',(93.8950711760378,66.0637968421794,7.58834238869481));
#48384=CARTESIAN_POINT('Ctrl Pts',(93.8950711760379,65.9447352597715,7.63614450281867));
#48385=CARTESIAN_POINT('Ctrl Pts',(93.8950711760379,65.8598964170613,7.64700017509567));
#48386=CARTESIAN_POINT('Ctrl Pts',(93.8950711760379,65.8174752199642,7.64700017509567));
#48387=CARTESIAN_POINT('',(94.5862620619178,66.0918042900806,7.39767224771685));
#48388=CARTESIAN_POINT('Ctrl Pts',(94.5862620618473,66.0918042903051,7.39767224759648));
#48389=CARTESIAN_POINT('Ctrl Pts',(94.5608080864338,66.0994744646503,7.41234435459419));
#48390=CARTESIAN_POINT('Ctrl Pts',(94.5046427924018,66.1136535966934,7.43858422291577));
#48391=CARTESIAN_POINT('Ctrl Pts',(94.3946878746403,66.1324069762538,7.47075593305739));
#48392=CARTESIAN_POINT('Ctrl Pts',(94.2468477796913,66.1493571629219,7.49584862292732));
#48393=CARTESIAN_POINT('Ctrl Pts',(94.0561584543173,66.1617951914673,7.50950192841288));
#48394=CARTESIAN_POINT('Ctrl Pts',(93.949270810932,66.1632317478553,7.50818215612556));
#48395=CARTESIAN_POINT('Ctrl Pts',(93.8950711760379,66.1632317478553,7.50818215612556));
#48396=CARTESIAN_POINT('Ctrl Pts',(94.5862620622701,66.0918042889582,7.3976722483187));
#48397=CARTESIAN_POINT('Ctrl Pts',(94.5572919430219,66.0617252552172,7.44510771962058));
#48398=CARTESIAN_POINT('Ctrl Pts',(94.4941685159579,65.9974419146695,7.52307867284579));
#48399=CARTESIAN_POINT('Ctrl Pts',(94.3394267947417,65.8458432543059,7.61759656747158));
#48400=CARTESIAN_POINT('Ctrl Pts',(94.2327866188674,65.741388058222,7.64700017509568));
#48401=CARTESIAN_POINT('Ctrl Pts',(94.1870559484096,65.6965311667724,7.64700017509568));
#48402=CARTESIAN_POINT('Origin',(94.808,73.2727246703228,7.14700017509567));
#48403=CARTESIAN_POINT('',(93.8950711760379,72.9269681424317,7.50818215612555));
#48404=CARTESIAN_POINT('Origin',(93.8950711760379,73.2727246703228,7.14700017509567));
#48405=CARTESIAN_POINT('Origin',(93.8950711760379,73.2727246703228,7.14700017509567));
#48406=CARTESIAN_POINT('Origin',(94.308,56.1513478902835,7.14700017509568));
#48407=CARTESIAN_POINT('Origin',(94.308,73.7892636041522,7.14700017509567));
#48408=CARTESIAN_POINT('',(94.6615533905933,73.6467138767115,7.50055356568894));
#48409=CARTESIAN_POINT('Origin',(94.308,73.6467138767115,7.14700017509568));
#48410=CARTESIAN_POINT('Origin',(94.308,73.6467138767115,7.14700017509568));
#48411=CARTESIAN_POINT('Ctrl Pts',(94.5884978619734,72.9870905869962,7.39545386972578));
#48412=CARTESIAN_POINT('Ctrl Pts',(94.5451303777655,73.0298313397729,7.46751534490035));
#48413=CARTESIAN_POINT('Ctrl Pts',(94.4923224494311,73.0811205618845,7.52264267778887));
#48414=CARTESIAN_POINT('Ctrl Pts',(94.3475653421542,73.2219509329244,7.61487446833118));
#48415=CARTESIAN_POINT('Ctrl Pts',(94.2630276799545,73.3037079485664,7.64700017509567));
#48416=CARTESIAN_POINT('Ctrl Pts',(94.1940171768912,73.3709308028967,7.64700017509567));
#48417=CARTESIAN_POINT('Ctrl Pts',(94.6102303364614,73.0488024617261,7.43025485598336));
#48418=CARTESIAN_POINT('Ctrl Pts',(94.5700286390423,73.0923814936073,7.48999359793144));
#48419=CARTESIAN_POINT('Ctrl Pts',(94.5193586177346,73.145050061568,7.53881547138493));
#48420=CARTESIAN_POINT('Ctrl Pts',(94.3830032201296,73.281561313289,7.6202112281164));
#48421=CARTESIAN_POINT('Ctrl Pts',(94.3067236605183,73.3533196525799,7.64700017509567));
#48422=CARTESIAN_POINT('Ctrl Pts',(94.2367694438163,73.4081152112327,7.64700017509567));
#48423=CARTESIAN_POINT('Ctrl Pts',(94.6287249638748,73.123717770286,7.45677767197018));
#48424=CARTESIAN_POINT('Ctrl Pts',(94.5899406863384,73.169532148282,7.5087912060048));
#48425=CARTESIAN_POINT('Ctrl Pts',(94.5397871396803,73.2259724340863,7.55366141845738));
#48426=CARTESIAN_POINT('Ctrl Pts',(94.4106017296296,73.3561708125441,7.62603986564387));
#48427=CARTESIAN_POINT('Ctrl Pts',(94.3413963763346,73.4108670830607,7.64700017509568));
#48428=CARTESIAN_POINT('Ctrl Pts',(94.2689062478798,73.4543997545059,7.64700017509568));
#48429=CARTESIAN_POINT('Ctrl Pts',(94.6575631649931,73.3655566042566,7.49580295430081));
#48430=CARTESIAN_POINT('Ctrl Pts',(94.6171946691263,73.400088248058,7.53857104956122));
#48431=CARTESIAN_POINT('Ctrl Pts',(94.5657419937396,73.4400212545447,7.57670240204761));
#48432=CARTESIAN_POINT('Ctrl Pts',(94.4442684478529,73.5101590335698,7.63225889472822));
#48433=CARTESIAN_POINT('Ctrl Pts',(94.3775108914843,73.5306407251052,7.64700017509568));
#48434=CARTESIAN_POINT('Ctrl Pts',(94.3031506446715,73.5509771558812,7.64700017509568));
#48435=CARTESIAN_POINT('Ctrl Pts',(94.6615607880973,73.5201988111072,7.50054616802887));
#48436=CARTESIAN_POINT('Ctrl Pts',(94.6188796539893,73.5357810553336,7.54322910265357));
#48437=CARTESIAN_POINT('Ctrl Pts',(94.5663164327505,73.5516269219331,7.58021143834901));
#48438=CARTESIAN_POINT('Ctrl Pts',(94.4452867928726,73.5795703186787,7.63234219637592));
#48439=CARTESIAN_POINT('Ctrl Pts',(94.376760931998,73.5906210690051,7.64700017509567));
#48440=CARTESIAN_POINT('Ctrl Pts',(94.305428317363,73.6006490804121,7.64700017509567));
#48441=CARTESIAN_POINT('Ctrl Pts',(94.6615614606125,73.6467138767115,7.50054549548305));
#48442=CARTESIAN_POINT('Ctrl Pts',(94.6150000522673,73.6467138767115,7.54710905766772));
#48443=CARTESIAN_POINT('Ctrl Pts',(94.5591392439144,73.6467138767115,7.58433132515735));
#48444=CARTESIAN_POINT('Ctrl Pts',(94.4373485972989,73.6467138767116,7.6344412628619));
#48445=CARTESIAN_POINT('Ctrl Pts',(94.3714716295368,73.6467138767115,7.64700017509567));
#48446=CARTESIAN_POINT('Ctrl Pts',(94.3056261391043,73.6467138767115,7.64700017509567));
#48447=CARTESIAN_POINT('',(94.5884941349749,72.9871087554044,7.39547242673778));
#48448=CARTESIAN_POINT('Ctrl Pts',(94.5884941349749,72.9871087554044,7.39547242673778));
#48449=CARTESIAN_POINT('Ctrl Pts',(94.5935669199919,73.0015137931652,7.40359487076594));
#48450=CARTESIAN_POINT('Ctrl Pts',(94.5985061250826,73.0167652782651,7.41133391541718));
#48451=CARTESIAN_POINT('Ctrl Pts',(94.6032556829178,73.0331867425962,7.4186306799627));
#48452=CARTESIAN_POINT('Ctrl Pts',(94.6071549698572,73.046668418915,7.42462116995765));
#48453=CARTESIAN_POINT('Ctrl Pts',(94.6109265958109,73.0609397623904,7.43031417935535));
#48454=CARTESIAN_POINT('Ctrl Pts',(94.6145457162901,73.07614461397,7.43569176630529));
#48455=CARTESIAN_POINT('Ctrl Pts',(94.6163951038226,73.0839143644122,7.43843973844851));
#48456=CARTESIAN_POINT('Ctrl Pts',(94.618204218781,73.091924586573,7.44110475790494));
#48457=CARTESIAN_POINT('Ctrl Pts',(94.6199722469269,73.1001978463042,7.44368840375968));
#48458=CARTESIAN_POINT('Ctrl Pts',(94.6235978683499,73.11716347425,7.44898657832924));
#48459=CARTESIAN_POINT('Ctrl Pts',(94.6270551211844,73.1352488255502,7.45394936001295));
#48460=CARTESIAN_POINT('Ctrl Pts',(94.6303587121707,73.1547861470081,7.45861913687549));
#48461=CARTESIAN_POINT('Ctrl Pts',(94.6333097503018,73.172238483221,7.46279056416249));
#48462=CARTESIAN_POINT('Ctrl Pts',(94.6361381175629,73.1908489889419,7.4667279675395));
#48463=CARTESIAN_POINT('Ctrl Pts',(94.6388499290338,73.2108952133707,7.47045305385805));
#48464=CARTESIAN_POINT('Ctrl Pts',(94.640313023586,73.2217106856369,7.47246283719208));
#48465=CARTESIAN_POINT('Ctrl Pts',(94.6417421167381,73.2329448416514,7.47441068371747));
#48466=CARTESIAN_POINT('Ctrl Pts',(94.6431376240654,73.2446476641579,7.47629909380223));
#48467=CARTESIAN_POINT('Ctrl Pts',(94.6450761334653,73.2609041402007,7.47892229801512));
#48468=CARTESIAN_POINT('Ctrl Pts',(94.6468519577887,73.2780344277401,7.48132231296625));
#48469=CARTESIAN_POINT('Ctrl Pts',(94.6484552889862,73.2957738300089,7.48348435821092));
#48470=CARTESIAN_POINT('Ctrl Pts',(94.6502473157952,73.315600977695,7.48590085397107));
#48471=CARTESIAN_POINT('Ctrl Pts',(94.651823737531,73.3361876256798,7.4880199584976));
#48472=CARTESIAN_POINT('Ctrl Pts',(94.6531904403473,73.357099490505,7.48984930959427));
#48473=CARTESIAN_POINT('Ctrl Pts',(94.6548586501228,73.3826247011857,7.49208223203051));
#48474=CARTESIAN_POINT('Ctrl Pts',(94.6562141096598,73.4086291302041,7.49388325500333));
#48475=CARTESIAN_POINT('Ctrl Pts',(94.6572998078946,73.4342834137244,7.49531052320155));
#48476=CARTESIAN_POINT('Ctrl Pts',(94.6574884357825,73.4387405576716,7.49555849503852));
#48477=CARTESIAN_POINT('Ctrl Pts',(94.6576689894243,73.4431871928492,7.49579527385954));
#48478=CARTESIAN_POINT('Ctrl Pts',(94.6578417732799,73.4476191087149,7.49602126456641));
#48479=CARTESIAN_POINT('Ctrl Pts',(94.658774458695,73.4715425434364,7.49724115999931));
#48480=CARTESIAN_POINT('Ctrl Pts',(94.6594924850248,73.4950633922371,7.49814314879017));
#48481=CARTESIAN_POINT('Ctrl Pts',(94.6600442295365,73.5182122525309,7.49881556905216));
#48482=CARTESIAN_POINT('Ctrl Pts',(94.6605702290178,73.5402809605148,7.4994566134153));
#48483=CARTESIAN_POINT('Ctrl Pts',(94.6609444698224,73.5620160609043,7.49988796807235));
#48484=CARTESIAN_POINT('Ctrl Pts',(94.6611903558442,73.5834364802049,7.50016238599416));
#48485=CARTESIAN_POINT('Ctrl Pts',(94.6613965139385,73.6013959916504,7.50039246607516));
#48486=CARTESIAN_POINT('Ctrl Pts',(94.6615120233317,73.6191354496249,7.50051161745066));
#48487=CARTESIAN_POINT('Ctrl Pts',(94.6615441277669,73.6366288907702,7.5005442228283));
#48488=CARTESIAN_POINT('Ctrl Pts',(94.6615503144883,73.6399999840239,7.50055050608427));
#48489=CARTESIAN_POINT('Ctrl Pts',(94.6615533905933,73.6433617883283,7.50055356568895));
#48490=CARTESIAN_POINT('Ctrl Pts',(94.6615533905933,73.6467138767115,7.50055356568895));
#48491=CARTESIAN_POINT('Ctrl Pts',(94.5884941349749,72.9871087554044,7.39547242673778));
#48492=CARTESIAN_POINT('Ctrl Pts',(94.5597575024888,73.0154304958,7.44321926909289));
#48493=CARTESIAN_POINT('Ctrl Pts',(94.4973169547706,73.0762316936755,7.52163128357706));
#48494=CARTESIAN_POINT('Ctrl Pts',(94.3478842217812,73.2217401745364,7.61726934749491));
#48495=CARTESIAN_POINT('Ctrl Pts',(94.2422432735749,73.3239693266061,7.64700017509568));
#48496=CARTESIAN_POINT('Ctrl Pts',(94.1965126031355,73.3685138471856,7.64700017509568));
#48497=CARTESIAN_POINT('Origin',(93.808,74.7848570588257,-21.7412789818844));
#48498=CARTESIAN_POINT('',(93.8254464332138,75.9749096164908,-27.2430628408275));
#48499=CARTESIAN_POINT('Ctrl Pts',(94.808,74.975061640985,-27.2602817842482));
#48500=CARTESIAN_POINT('Ctrl Pts',(94.808,75.0859857166893,-27.2583714984544));
#48501=CARTESIAN_POINT('Ctrl Pts',(94.7888561079579,75.1970337588929,-27.2564590777639));
#48502=CARTESIAN_POINT('Ctrl Pts',(94.752568166982,75.3020521649149,-27.2546504968239));
#48503=CARTESIAN_POINT('Ctrl Pts',(94.7182065720957,75.4014956667033,-27.2529379244401));
#48504=CARTESIAN_POINT('Ctrl Pts',(94.6684741293258,75.4955301278767,-27.2513185041821));
#48505=CARTESIAN_POINT('Ctrl Pts',(94.6051148249671,75.5789464491343,-27.2498819448738));
#48506=CARTESIAN_POINT('Ctrl Pts',(94.6015628376804,75.5836228532649,-27.2498014098923));
#48507=CARTESIAN_POINT('Ctrl Pts',(94.5979680330648,75.5882658963109,-27.2497214494409));
#48508=CARTESIAN_POINT('Ctrl Pts',(94.5943307217107,75.5928746644571,-27.2496420792567));
#48509=CARTESIAN_POINT('Ctrl Pts',(94.572796080207,75.620160799776,-27.2491721693987));
#48510=CARTESIAN_POINT('Ctrl Pts',(94.549771474186,75.6462454831288,-27.2487229504196));
#48511=CARTESIAN_POINT('Ctrl Pts',(94.5254258117413,75.6710407349264,-27.2482959374654));
#48512=CARTESIAN_POINT('Ctrl Pts',(94.5006326969131,75.6962917021739,-27.2478610763795));
#48513=CARTESIAN_POINT('Ctrl Pts',(94.4744634236505,75.7202118057761,-27.2474491348438));
#48514=CARTESIAN_POINT('Ctrl Pts',(94.4470911302519,75.7427089794184,-27.2470616983839));
#48515=CARTESIAN_POINT('Ctrl Pts',(94.3571693851718,75.8166152862017,-27.2457889163749));
#48516=CARTESIAN_POINT('Ctrl Pts',(94.2542704492737,75.8751528860614,-27.2447808074977));
#48517=CARTESIAN_POINT('Ctrl Pts',(94.1446641663203,75.9149792270497,-27.2440949357163));
#48518=CARTESIAN_POINT('Ctrl Pts',(94.0423916693845,75.952140776798,-27.2434549558011));
#48519=CARTESIAN_POINT('Ctrl Pts',(93.9342817671641,75.9730105387305,-27.2430955459121));
#48520=CARTESIAN_POINT('Ctrl Pts',(93.8254464332138,75.9749096164908,-27.2430628408276));
#48521=CARTESIAN_POINT('',(93.8254464332138,74.789111579658,7.16421911851631));
#48522=CARTESIAN_POINT('',(93.8254464332138,75.7841116079362,-21.7068410950431));
#48523=CARTESIAN_POINT('Ctrl Pts',(93.8254464332138,74.789111579658,7.16421911851633));
#48524=CARTESIAN_POINT('Ctrl Pts',(94.0842985311737,74.7844986219312,7.16693337199196));
#48525=CARTESIAN_POINT('Ctrl Pts',(94.59634744539,74.5638121554514,7.16507419180273));
#48526=CARTESIAN_POINT('Ctrl Pts',(94.808,74.0481003991146,7.1530473845995));
#48527=CARTESIAN_POINT('Ctrl Pts',(94.808,73.7892636041522,7.14700017509569));
#48528=CARTESIAN_POINT('Ctrl Pts',(94.8079981657256,73.7873828295675,7.14696778522046));
#48529=CARTESIAN_POINT('Ctrl Pts',(94.8084322707664,74.0099145995684,7.15080012978764));
#48530=CARTESIAN_POINT('Ctrl Pts',(94.6296924444105,74.5300182035008,7.15975712599944));
#48531=CARTESIAN_POINT('Ctrl Pts',(94.1200467162345,74.784564902563,7.16414081763701));
#48532=CARTESIAN_POINT('Ctrl Pts',(93.8235658628818,74.7891425047608,7.16421965109488));
#48533=CARTESIAN_POINT('Ctrl Pts',(94.8080068395553,73.7873808290025,7.27787286194756));
#48534=CARTESIAN_POINT('Ctrl Pts',(94.807414363996,74.0101521098501,7.28106835786891));
#48535=CARTESIAN_POINT('Ctrl Pts',(94.6265225064032,74.5284908788547,7.28850104891159));
#48536=CARTESIAN_POINT('Ctrl Pts',(94.1189522176377,74.7801902386102,7.2921078789781));
#48537=CARTESIAN_POINT('Ctrl Pts',(93.8234953926694,74.7847338812344,7.29217291841705));
#48538=CARTESIAN_POINT('Ctrl Pts',(94.6993035669992,73.7875878349674,7.53897425502835));
#48539=CARTESIAN_POINT('Ctrl Pts',(94.6978115146516,73.9858675720911,7.54009131940021));
#48540=CARTESIAN_POINT('Ctrl Pts',(94.5342739113241,74.4459376206586,7.54266412458892));
#48541=CARTESIAN_POINT('Ctrl Pts',(94.0834460069031,74.6682513238763,7.54389045241704));
#48542=CARTESIAN_POINT('Ctrl Pts',(93.8217457697523,74.6722564630593,7.54391288176926));
#48543=CARTESIAN_POINT('Ctrl Pts',(94.4379231732493,73.7880779844257,7.64740800452468));
#48544=CARTESIAN_POINT('Ctrl Pts',(94.4375560085999,73.9283611299533,7.64738279173633));
#48545=CARTESIAN_POINT('Ctrl Pts',(94.3235741780014,74.2549466407858,7.64736420444676));
#48546=CARTESIAN_POINT('Ctrl Pts',(94.0037624527196,74.413692823996,7.64738981080029));
#48547=CARTESIAN_POINT('Ctrl Pts',(93.8177616457073,74.416553921805,7.64738919677796));
#48548=CARTESIAN_POINT('Ctrl Pts',(94.3065218369282,73.7883254406438,7.64699786907716));
#48549=CARTESIAN_POINT('Ctrl Pts',(94.3067455309454,73.8993281916512,7.64699813030474));
#48550=CARTESIAN_POINT('Ctrl Pts',(94.2176554578234,74.1587796018849,7.64699828557505));
#48551=CARTESIAN_POINT('Ctrl Pts',(93.9635715274294,74.2857714922213,7.64699796991497));
#48552=CARTESIAN_POINT('Ctrl Pts',(93.8157604332494,74.2880551602505,7.64699797637864));
#48553=CARTESIAN_POINT('Origin',(93.8167232166069,74.2894843051028,7.14700017509567));
#48554=CARTESIAN_POINT('Origin',(89.9994582683348,49.9588718237325,7.51494491260993));
#48555=CARTESIAN_POINT('',(86.5142447147629,48.7001366151124,-27.2430628408275));
#48556=CARTESIAN_POINT('',(90.0201350797319,48.7613475269486,-27.2430628408276));
#48557=CARTESIAN_POINT('',(92.3900544549481,49.9885230487663,7.16421911851631));
#48558=CARTESIAN_POINT('',(92.4027054156396,49.9887439275614,7.16421911851631));
#48559=CARTESIAN_POINT('',(92.132181474027,49.7295238876077,-0.220296877960865));
#48560=CARTESIAN_POINT('',(92.4483358392546,50.0470589589366,8.83317960119584));
#48561=CARTESIAN_POINT('',(90.1427941320887,49.6285812989044,-2.14142593976971));
#48562=CARTESIAN_POINT('Origin',(90.1427940937627,49.6971844984213,-0.150825939824864));
#48563=CARTESIAN_POINT('',(87.1715542099087,49.5767050911953,-2.14142593989851));
#48564=CARTESIAN_POINT('',(84.2986286668078,49.5265453959898,-2.14142593989888));
#48565=CARTESIAN_POINT('',(87.401760263096,49.8837010660253,6.64978855216817));
#48566=CARTESIAN_POINT('Origin',(92.3939821990326,50.4883712021167,7.14700017509567));
#48567=CARTESIAN_POINT('Ctrl Pts',(92.4580781461372,50.4894902819962,7.64700017509567));
#48568=CARTESIAN_POINT('Ctrl Pts',(92.4575573643786,50.4745626049968,7.64700017509446));
#48569=CARTESIAN_POINT('Ctrl Pts',(92.4569318276829,50.4589945746764,7.64630224332682));
#48570=CARTESIAN_POINT('Ctrl Pts',(92.4561969745128,50.4429776880144,7.6447683601153));
#48571=CARTESIAN_POINT('Ctrl Pts',(92.4554660493036,50.4270464153331,7.64324267586593));
#48572=CARTESIAN_POINT('Ctrl Pts',(92.4546269569342,50.4106715310068,7.64088964053589));
#48573=CARTESIAN_POINT('Ctrl Pts',(92.4536808069406,50.394064539819,7.6376192418226));
#48574=CARTESIAN_POINT('Ctrl Pts',(92.4527322463019,50.377415236564,7.63434051063487));
#48575=CARTESIAN_POINT('Ctrl Pts',(92.4516760861863,50.360533286556,7.63013955694376));
#48576=CARTESIAN_POINT('Ctrl Pts',(92.4505191828522,50.3436467842264,7.62497559643482));
#48577=CARTESIAN_POINT('Ctrl Pts',(92.4493539916864,50.3266393102602,7.61977464231156));
#48578=CARTESIAN_POINT('Ctrl Pts',(92.4480866335794,50.309628043666,7.61359679098983));
#48579=CARTESIAN_POINT('Ctrl Pts',(92.4467297100387,50.2928500561341,7.60645267349906));
#48580=CARTESIAN_POINT('Ctrl Pts',(92.4453744470866,50.276092601326,7.59931729890378));
#48581=CARTESIAN_POINT('Ctrl Pts',(92.4439298898206,50.259568778478,7.59121820654953));
#48582=CARTESIAN_POINT('Ctrl Pts',(92.4424135619049,50.2435055809094,7.58221677528457));
#48583=CARTESIAN_POINT('Ctrl Pts',(92.44091467538,50.2276271484569,7.57331888196625));
#48584=CARTESIAN_POINT('Ctrl Pts',(92.4393457291002,50.2121996593771,7.56353966431988));
#48585=CARTESIAN_POINT('Ctrl Pts',(92.4377275848933,50.1974201114596,7.5529837193177));
#48586=CARTESIAN_POINT('Ctrl Pts',(92.4371993967865,50.1925958310279,7.54953809031766));
#48587=CARTESIAN_POINT('Ctrl Pts',(92.4366659938208,50.1878403551422,7.54601004121999));
#48588=CARTESIAN_POINT('Ctrl Pts',(92.4361281741914,50.1831597852823,7.54240416089867));
#48589=CARTESIAN_POINT('Ctrl Pts',(92.434447829169,50.1685359749251,7.53113807331359));
#48590=CARTESIAN_POINT('Ctrl Pts',(92.4327242451957,50.1546465814293,7.5191099350364));
#48591=CARTESIAN_POINT('Ctrl Pts',(92.4309876457237,50.1416163441453,7.50653652151322));
#48592=CARTESIAN_POINT('Ctrl Pts',(92.4285311488691,50.1231844964924,7.48875087129928));
#48593=CARTESIAN_POINT('Ctrl Pts',(92.4259863059354,50.1062777892151,7.46970484291837));
#48594=CARTESIAN_POINT('Ctrl Pts',(92.4233837172632,50.0909717876208,7.44964726431469));
#48595=CARTESIAN_POINT('Ctrl Pts',(92.4206525261356,50.0749094662106,7.42859857486722));
#48596=CARTESIAN_POINT('Ctrl Pts',(92.4178576369988,50.0606090415544,7.40643519716807));
#48597=CARTESIAN_POINT('Ctrl Pts',(92.4150298366264,50.0481804373248,7.38339360464021));
#48598=CARTESIAN_POINT('Ctrl Pts',(92.4146823666699,50.0466532550624,7.38056233648213));
#48599=CARTESIAN_POINT('Ctrl Pts',(92.4143343955861,50.0451543717748,7.37771775614453));
#48600=CARTESIAN_POINT('Ctrl Pts',(92.4139859772728,50.0436840243092,7.37486026084522));
#48601=CARTESIAN_POINT('Ctrl Pts',(92.4111140291698,50.0315642204595,7.35130645241739));
#48602=CARTESIAN_POINT('Ctrl Pts',(92.4082118166408,50.0213795459204,7.32687753241641));
#48603=CARTESIAN_POINT('Ctrl Pts',(92.4053086314175,50.0131638179821,7.3018204979244));
#48604=CARTESIAN_POINT('Ctrl Pts',(92.4024210768178,50.0049923231673,7.27689836942106));
#48605=CARTESIAN_POINT('Ctrl Pts',(92.3995324157906,49.9987683225554,7.25135359221635));
#48606=CARTESIAN_POINT('Ctrl Pts',(92.3966712907931,49.994572371926,7.22541202683312));
#48607=CARTESIAN_POINT('Ctrl Pts',(92.3944442618736,49.9913063477557,7.20521975408212));
#48608=CARTESIAN_POINT('Ctrl Pts',(92.3922338909597,49.989269927949,7.18478655459035));
#48609=CARTESIAN_POINT('Ctrl Pts',(92.390054454948,49.9885230487663,7.16421911851632));
#48610=CARTESIAN_POINT('Origin',(87.4192066963098,48.8844465169148,6.68422643900944));
#48611=CARTESIAN_POINT('Ctrl Pts',(85.5296529400224,47.6977069909729,-27.2733702584021));
#48612=CARTESIAN_POINT('Ctrl Pts',(85.5298131831374,47.9571212424432,-27.2672508207272));
#48613=CARTESIAN_POINT('Ctrl Pts',(85.7419755807171,48.4739817840104,-27.2604904983277));
#48614=CARTESIAN_POINT('Ctrl Pts',(86.2549332342024,48.6953257419504,-27.2512871104098));
#48615=CARTESIAN_POINT('Ctrl Pts',(86.5142447147629,48.7001366151124,-27.2430628408276));
#48616=CARTESIAN_POINT('Ctrl Pts',(87.1715542099087,49.5767050911953,-2.14142593989824));
#48617=CARTESIAN_POINT('Ctrl Pts',(87.0915323013712,49.5754070131199,-2.13855159219323));
#48618=CARTESIAN_POINT('Ctrl Pts',(87.0120268213944,49.5638880569706,-2.13533615664573));
#48619=CARTESIAN_POINT('Ctrl Pts',(86.9349862294028,49.543221099795,-2.13188725059869));
#48620=CARTESIAN_POINT('Ctrl Pts',(86.8542147300647,49.5215532870917,-2.12827132157615));
#48621=CARTESIAN_POINT('Ctrl Pts',(86.7761508829943,49.4898293683955,-2.12439869418917));
#48622=CARTESIAN_POINT('Ctrl Pts',(86.7030384632963,49.4492280530331,-2.120390177759));
#48623=CARTESIAN_POINT('Ctrl Pts',(86.6306342608936,49.4090200299988,-2.11642049058215));
#48624=CARTESIAN_POINT('Ctrl Pts',(86.5630842915038,49.3601047272963,-2.11231744552716));
#48625=CARTESIAN_POINT('Ctrl Pts',(86.5025926581248,49.3035850525184,-2.10819653208365));
#48626=CARTESIAN_POINT('Ctrl Pts',(86.4939402605087,49.2955007824797,-2.10760709880729));
#48627=CARTESIAN_POINT('Ctrl Pts',(86.485432335905,49.2872608795077,-2.10701729812633));
#48628=CARTESIAN_POINT('Ctrl Pts',(86.4770754081132,49.2788685184666,-2.10642746645941));
#48629=CARTESIAN_POINT('Ctrl Pts',(86.4507691060644,49.2524506780891,-2.10457076859453));
#48630=CARTESIAN_POINT('Ctrl Pts',(86.4259363264345,49.2244987620092,-2.10271234383597));
#48631=CARTESIAN_POINT('Ctrl Pts',(86.4027998786768,49.1951183194137,-2.10086377134465));
#48632=CARTESIAN_POINT('Ctrl Pts',(86.363566960535,49.1452973394866,-2.09772911152172));
#48633=CARTESIAN_POINT('Ctrl Pts',(86.3292140871067,49.091366245062,-2.09462277744326));
#48634=CARTESIAN_POINT('Ctrl Pts',(86.3002380443632,49.0347030904572,-2.09161067393076));
#48635=CARTESIAN_POINT('Ctrl Pts',(86.2954924776677,49.0254230524017,-2.09111736508804));
#48636=CARTESIAN_POINT('Ctrl Pts',(86.2908910555561,49.0160698186869,-2.09062658405997));
#48637=CARTESIAN_POINT('Ctrl Pts',(86.2864358687022,49.0066495321071,-2.09013862024679));
#48638=CARTESIAN_POINT('Ctrl Pts',(86.2582247857613,48.9469985018039,-2.08704874140288));
#48639=CARTESIAN_POINT('Ctrl Pts',(86.2358812326841,48.8846574886539,-2.084071915665));
#48640=CARTESIAN_POINT('Ctrl Pts',(86.2198058811829,48.8208131268566,-2.08126393500627));
#48641=CARTESIAN_POINT('Ctrl Pts',(86.2042351620844,48.7589729472816,-2.07854410159749));
#48642=CARTESIAN_POINT('Ctrl Pts',(86.1945454764061,48.6957236972765,-2.0759827340542));
#48643=CARTESIAN_POINT('Ctrl Pts',(86.1910530479174,48.6321473174385,-2.07362896634432));
#48644=CARTESIAN_POINT('Ctrl Pts',(86.1900583517749,48.6140398085836,-2.07295857791143));
#48645=CARTESIAN_POINT('Ctrl Pts',(86.1895660594675,48.5959057171774,-2.07230501714134));
#48646=CARTESIAN_POINT('Ctrl Pts',(86.1895827024854,48.5777698648959,-2.07166938568883));
#48647=CARTESIAN_POINT('Origin',(84.3160751710286,48.5272867799151,-2.10710609663492));
#48648=CARTESIAN_POINT('',(87.1789619708296,48.6282454776164,-1.10828748237484));
#48649=CARTESIAN_POINT('Origin',(87.1798476609374,48.5772866670165,-2.10710613053376));
#48650=CARTESIAN_POINT('Ctrl Pts',(87.1789619708296,48.6282454776164,-1.10828748237484));
#48651=CARTESIAN_POINT('Ctrl Pts',(87.1778427623666,48.6929102835943,-1.11158774055492));
#48652=CARTESIAN_POINT('Ctrl Pts',(87.1767892907041,48.7572109723988,-1.12136665056414));
#48653=CARTESIAN_POINT('Ctrl Pts',(87.17581779852,48.820036854348,-1.13724165589522));
#48654=CARTESIAN_POINT('Ctrl Pts',(87.1748153847291,48.8848624201346,-1.15362194647806));
#48655=CARTESIAN_POINT('Ctrl Pts',(87.1739002753397,48.9481163480847,-1.1764922874491));
#48656=CARTESIAN_POINT('Ctrl Pts',(87.1730897733829,49.0085810618953,-1.20537834776157));
#48657=CARTESIAN_POINT('Ctrl Pts',(87.1728941634721,49.0231738672269,-1.21234982961223));
#48658=CARTESIAN_POINT('Ctrl Pts',(87.1727046432991,49.0376042791869,-1.2196714808758));
#48659=CARTESIAN_POINT('Ctrl Pts',(87.1725214491766,49.0518553553584,-1.22733621411397));
#48660=CARTESIAN_POINT('Ctrl Pts',(87.1717933477198,49.1084959788792,-1.25779954646203));
#48661=CARTESIAN_POINT('Ctrl Pts',(87.1711652521963,49.1623007191623,-1.29368489341435));
#48662=CARTESIAN_POINT('Ctrl Pts',(87.1706566308588,49.2118760658091,-1.33441276560327));
#48663=CARTESIAN_POINT('Ctrl Pts',(87.1705789822879,49.2194444758178,-1.34063047775977));
#48664=CARTESIAN_POINT('Ctrl Pts',(87.1705041162874,49.2269143934093,-1.34696099388778));
#48665=CARTESIAN_POINT('Ctrl Pts',(87.1704320998974,49.2342809548062,-1.35340219191164));
#48666=CARTESIAN_POINT('Ctrl Pts',(87.1701561490222,49.2625079884677,-1.37808343783427));
#48667=CARTESIAN_POINT('Ctrl Pts',(87.1699220451301,49.28921711769,-1.4043898661438));
#48668=CARTESIAN_POINT('Ctrl Pts',(87.1697293667559,49.3143143406757,-1.43209275036366));
#48669=CARTESIAN_POINT('Ctrl Pts',(87.1693027905033,49.3698778120809,-1.49342497090751));
#48670=CARTESIAN_POINT('Ctrl Pts',(87.1690774490189,49.4176494189976,-1.56171247629057));
#48671=CARTESIAN_POINT('Ctrl Pts',(87.169051402819,49.4566525193128,-1.63470231013569));
#48672=CARTESIAN_POINT('Ctrl Pts',(87.1690252174481,49.4958640223278,-1.70808214575767));
#48673=CARTESIAN_POINT('Ctrl Pts',(87.1692004522101,49.5262139905434,-1.78621655085226));
#48674=CARTESIAN_POINT('Ctrl Pts',(87.1695748703322,49.5466671260491,-1.86684496800475));
#48675=CARTESIAN_POINT('Ctrl Pts',(87.1699249026677,49.5657881524207,-1.94222207046625));
#48676=CARTESIAN_POINT('Ctrl Pts',(87.1704490110408,49.5762598082865,-2.01978045221667));
#48677=CARTESIAN_POINT('Ctrl Pts',(87.1711452603127,49.5771910559441,-2.09767348011248));
#48678=CARTESIAN_POINT('Ctrl Pts',(87.1712755530291,49.5773653251202,-2.11225000406984));
#48679=CARTESIAN_POINT('Ctrl Pts',(87.1714118738627,49.5772053513739,-2.12683821220668));
#48680=CARTESIAN_POINT('Ctrl Pts',(87.1715542099087,49.5767050911953,-2.14142593989824));
#48681=CARTESIAN_POINT('Ctrl Pts',(90.1427941348683,49.6285812943056,-2.14142593958543));
#48682=CARTESIAN_POINT('Ctrl Pts',(90.1426338565019,49.6377611338696,-1.87406370179897));
#48683=CARTESIAN_POINT('Ctrl Pts',(90.1462713332139,49.4294221590783,-1.33389568211987));
#48684=CARTESIAN_POINT('Ctrl Pts',(90.1555705165798,48.8968056623271,-1.10710714254015));
#48685=CARTESIAN_POINT('Ctrl Pts',(90.1602405501361,48.6293265938376,-1.10710609664253));
#48686=CARTESIAN_POINT('Ctrl Pts',(92.1479436973998,49.7300190682841,-0.213915295119256));
#48687=CARTESIAN_POINT('Ctrl Pts',(92.1341643406708,49.7145329691521,-0.656190681236885));
#48688=CARTESIAN_POINT('Ctrl Pts',(91.748280592732,49.6725863750285,-1.67781907241057));
#48689=CARTESIAN_POINT('Ctrl Pts',(90.7252921316791,49.6381280456844,-2.15957875034703));
#48690=CARTESIAN_POINT('Ctrl Pts',(90.1358649240606,49.6279078188221,-2.15745664847546));
#48691=CARTESIAN_POINT('Ctrl Pts',(92.1427655835899,49.7299343587788,-0.213749503752618));
#48692=CARTESIAN_POINT('Ctrl Pts',(92.1289959174401,49.7144889865817,-0.654878305310468));
#48693=CARTESIAN_POINT('Ctrl Pts',(91.744034450293,49.6726511579387,-1.6738209467037));
#48694=CARTESIAN_POINT('Ctrl Pts',(90.7237277185326,49.6382838841351,-2.15424250592689));
#48695=CARTESIAN_POINT('Ctrl Pts',(90.135880303245,49.628092400561,-2.15210884814857));
#48696=CARTESIAN_POINT('Ctrl Pts',(92.13758746978,49.7298496492735,-0.21358371238598));
#48697=CARTESIAN_POINT('Ctrl Pts',(92.1238274942093,49.7144450040113,-0.653565929384052));
#48698=CARTESIAN_POINT('Ctrl Pts',(91.739788307854,49.6727159408488,-1.66982282099683));
#48699=CARTESIAN_POINT('Ctrl Pts',(90.7221633053862,49.638439722586,-2.14890626150676));
#48700=CARTESIAN_POINT('Ctrl Pts',(90.1358956824292,49.6282769823,-2.14676104782169));
#48701=CARTESIAN_POINT('Ctrl Pts',(92.1324093559701,49.7297649397681,-0.213417921019342));
#48702=CARTESIAN_POINT('Ctrl Pts',(92.1186590709785,49.7144010214409,-0.652253553457635));
#48703=CARTESIAN_POINT('Ctrl Pts',(91.7355421654149,49.672780723759,-1.66582469528997));
#48704=CARTESIAN_POINT('Ctrl Pts',(90.7205988922397,49.6385955610367,-2.14357001708663));
#48705=CARTESIAN_POINT('Ctrl Pts',(90.1359110616135,49.6284615640389,-2.1414132474948));
#48706=CARTESIAN_POINT('Ctrl Pts',(91.8365171382605,49.724924396605,-0.203944128640016));
#48707=CARTESIAN_POINT('Ctrl Pts',(91.8233206006482,49.7118877317051,-0.577260643376684));
#48708=CARTESIAN_POINT('Ctrl Pts',(91.4929054546123,49.6764826043392,-1.43736036918332));
#48709=CARTESIAN_POINT('Ctrl Pts',(90.6312038552995,49.6475006153662,-1.83864176450762));
#48710=CARTESIAN_POINT('Ctrl Pts',(90.1367898721439,49.6390090919774,-1.83582465738708));
#48711=CARTESIAN_POINT('Ctrl Pts',(91.3284395316554,49.4709383246007,-0.179062094457607));
#48712=CARTESIAN_POINT('Ctrl Pts',(91.3164196201009,49.4591465836667,-0.439659226985392));
#48713=CARTESIAN_POINT('Ctrl Pts',(91.0782688434961,49.4274243348245,-1.03425672999771));
#48714=CARTESIAN_POINT('Ctrl Pts',(90.4824651101816,49.4018482465747,-1.30225023208466));
#48715=CARTESIAN_POINT('Ctrl Pts',(90.1428857762122,49.3942673727081,-1.29838185593871));
#48716=CARTESIAN_POINT('Ctrl Pts',(91.1500770652599,48.9523522964231,-0.155297659942933));
#48717=CARTESIAN_POINT('Ctrl Pts',(91.1414879816604,48.9380518612035,-0.374285370224985));
#48718=CARTESIAN_POINT('Ctrl Pts',(90.9452750300064,48.8993901728088,-0.877223596680267));
#48719=CARTESIAN_POINT('Ctrl Pts',(90.441214858305,48.8677868989054,-1.10918031825301));
#48720=CARTESIAN_POINT('Ctrl Pts',(90.152844037169,48.8584130245112,-1.10693634707701));
#48721=CARTESIAN_POINT('Ctrl Pts',(91.1503506322056,48.7303825597311,-0.147531785248973));
#48722=CARTESIAN_POINT('Ctrl Pts',(91.1435089617615,48.7150180285969,-0.365913116790092));
#48723=CARTESIAN_POINT('Ctrl Pts',(90.9528582898682,48.6733960260883,-0.870306381207899));
#48724=CARTESIAN_POINT('Ctrl Pts',(90.4477824525014,48.6392093756167,-1.10805437179081));
#48725=CARTESIAN_POINT('Ctrl Pts',(90.1568175507622,48.6290749406161,-1.10698175385945));
#48726=CARTESIAN_POINT('Ctrl Pts',(91.1502370802217,48.7302693384972,-0.1509594944171));
#48727=CARTESIAN_POINT('Ctrl Pts',(91.1499203270886,48.9892039313093,-0.160030117365249));
#48728=CARTESIAN_POINT('Ctrl Pts',(91.361160312478,49.5051030918477,-0.185501053393243));
#48729=CARTESIAN_POINT('Ctrl Pts',(91.8732849591189,49.7253203588606,-0.211108580921332));
#48730=CARTESIAN_POINT('Ctrl Pts',(92.132181474027,49.7295238876077,-0.220296877960871));
#48731=CARTESIAN_POINT('Origin',(92.4657822724684,49.0478044098261,8.86761748803711));
#48732=CARTESIAN_POINT('Ctrl Pts',(92.3900544549481,49.9885230487663,7.1642191185163));
#48733=CARTESIAN_POINT('Ctrl Pts',(92.13115794004,49.9843195200191,7.17340741555584));
#48734=CARTESIAN_POINT('Ctrl Pts',(91.6190332933991,49.7641022530063,7.19901494308392));
#48735=CARTESIAN_POINT('Ctrl Pts',(91.4077933080097,49.2482030924679,7.22448587911192));
#48736=CARTESIAN_POINT('Ctrl Pts',(91.4081100611428,48.9892684996558,7.23355650206007));
#48737=CARTESIAN_POINT('Ctrl Pts',(92.4580781461725,50.489490283005,7.64700017509567));
#48738=CARTESIAN_POINT('Ctrl Pts',(92.4542467512616,50.3796672619432,7.64700017531693));
#48739=CARTESIAN_POINT('Ctrl Pts',(92.4413207934214,50.1971347593156,7.58436367198158));
#48740=CARTESIAN_POINT('Ctrl Pts',(92.4142947704522,50.0291978598008,7.38219066856587));
#48741=CARTESIAN_POINT('Ctrl Pts',(92.3978022409209,49.9911781668905,7.23733532466141));
#48742=CARTESIAN_POINT('Ctrl Pts',(92.3900544549481,49.9885230487663,7.1642191185163));
#48743=CARTESIAN_POINT('Ctrl Pts',(92.152229972483,50.4894902829835,7.64700017508491));
#48744=CARTESIAN_POINT('Ctrl Pts',(92.1491323100661,50.382785437034,7.64820950164081));
#48745=CARTESIAN_POINT('Ctrl Pts',(92.1382537820912,50.2017422501066,7.58905289910249));
#48746=CARTESIAN_POINT('Ctrl Pts',(92.1152124405063,50.0305354154917,7.39329236444216));
#48747=CARTESIAN_POINT('Ctrl Pts',(92.1009090236002,49.9879492174196,7.24807360336067));
#48748=CARTESIAN_POINT('Ctrl Pts',(92.0941727236245,49.9837190159124,7.17472002941863));
#48749=CARTESIAN_POINT('Ctrl Pts',(91.6234549978057,50.4894902834771,7.91029543698632));
#48750=CARTESIAN_POINT('Ctrl Pts',(91.622561315105,50.3280981268037,7.91214881718837));
#48751=CARTESIAN_POINT('Ctrl Pts',(91.6168806238861,50.0576223274852,7.82594321997385));
#48752=CARTESIAN_POINT('Ctrl Pts',(91.6016496094535,49.7987637103004,7.5300134045333));
#48753=CARTESIAN_POINT('Ctrl Pts',(91.5912918478956,49.7361387166032,7.31246299787554));
#48754=CARTESIAN_POINT('Ctrl Pts',(91.5861623534676,49.7297702280809,7.20136695815583));
#48755=CARTESIAN_POINT('Ctrl Pts',(91.4506818586213,50.4894902845582,8.45265327736379));
#48756=CARTESIAN_POINT('Ctrl Pts',(91.4507115868589,50.2104797346208,8.45319487528391));
#48757=CARTESIAN_POINT('Ctrl Pts',(91.4451699353013,49.746381876491,8.29582863523828));
#48758=CARTESIAN_POINT('Ctrl Pts',(91.4272805248791,49.3166625275162,7.7822528038111));
#48759=CARTESIAN_POINT('Ctrl Pts',(91.4143541136376,49.2185052542445,7.41273044282218));
#48760=CARTESIAN_POINT('Ctrl Pts',(91.4078385584573,49.2112124363519,7.22578168239023));
#48761=CARTESIAN_POINT('Ctrl Pts',(91.4586873191182,50.4894902850209,8.68189967179817));
#48762=CARTESIAN_POINT('Ctrl Pts',(91.4586873191413,50.1602219039608,8.68189967246193));
#48763=CARTESIAN_POINT('Ctrl Pts',(91.4521253744571,49.6131868684243,8.49399016245589));
#48764=CARTESIAN_POINT('Ctrl Pts',(91.430945263908,49.1104219551917,7.88747115220876));
#48765=CARTESIAN_POINT('Ctrl Pts',(91.4157698836855,48.996961774097,7.45290512049539));
#48766=CARTESIAN_POINT('Ctrl Pts',(91.4081100611428,48.9892684996558,7.23355650206007));
#48767=CARTESIAN_POINT('Ctrl Pts',(91.4588741131965,50.4894902850317,8.68724875433497));
#48768=CARTESIAN_POINT('Ctrl Pts',(91.4588734195612,50.1590492212454,8.68723611772942));
#48769=CARTESIAN_POINT('Ctrl Pts',(91.4522876680374,49.6100789849027,8.4986139314243));
#48770=CARTESIAN_POINT('Ctrl Pts',(91.4310307744853,49.1056096751708,7.88992624700471));
#48771=CARTESIAN_POINT('Ctrl Pts',(91.4158029183199,48.9917924262269,7.4538425296411));
#48772=CARTESIAN_POINT('Ctrl Pts',(91.4081163962055,48.9840898077996,7.23373791451903));
#48773=CARTESIAN_POINT('Ctrl Pts',(91.4590609072747,50.4894902850425,8.69259783687178));
#48774=CARTESIAN_POINT('Ctrl Pts',(91.4590595199812,50.15787653853,8.69257256299691));
#48775=CARTESIAN_POINT('Ctrl Pts',(91.4524499616177,49.6069711013812,8.50323770039271));
#48776=CARTESIAN_POINT('Ctrl Pts',(91.4311162850627,49.1007973951499,7.89238134180065));
#48777=CARTESIAN_POINT('Ctrl Pts',(91.4158359529544,48.9866230783568,7.45477993878681));
#48778=CARTESIAN_POINT('Ctrl Pts',(91.4081227312682,48.9789111159433,7.233919326978));
#48779=CARTESIAN_POINT('Ctrl Pts',(91.459247701353,50.4894902850533,8.69794691940858));
#48780=CARTESIAN_POINT('Ctrl Pts',(91.4592456204011,50.1567038558146,8.69790900826439));
#48781=CARTESIAN_POINT('Ctrl Pts',(91.452612255198,49.6038632178596,8.50786146936112));
#48782=CARTESIAN_POINT('Ctrl Pts',(91.43120179564,49.095985115129,7.8948364365966));
#48783=CARTESIAN_POINT('Ctrl Pts',(91.4158689875888,48.9814537304867,7.45571734793251));
#48784=CARTESIAN_POINT('Ctrl Pts',(91.4081290663308,48.9737324240871,7.23410073943696));
#48785=CARTESIAN_POINT('Ctrl Pts',(87.1789619709909,48.6282454682975,-1.10828748189923));
#48786=CARTESIAN_POINT('Ctrl Pts',(87.1764036992779,48.7760554148619,-1.11583116637593));
#48787=CARTESIAN_POINT('Ctrl Pts',(87.1730957689037,48.9940733099846,-1.17784402304371));
#48788=CARTESIAN_POINT('Ctrl Pts',(87.1681509642848,49.4246061536852,-1.4738521925521));
#48789=CARTESIAN_POINT('Ctrl Pts',(87.1686673018121,49.5868515382882,-1.84555268520797));
#48790=CARTESIAN_POINT('Ctrl Pts',(87.1715542099087,49.5767050911953,-2.14142593989824));
#48791=CARTESIAN_POINT('Ctrl Pts',(86.8876767432137,48.6278441242482,-1.10852648119205));
#48792=CARTESIAN_POINT('Ctrl Pts',(86.8859728061012,48.8181321767315,-1.11896994597153));
#48793=CARTESIAN_POINT('Ctrl Pts',(86.9183853372567,49.08959540067,-1.21573186071106));
#48794=CARTESIAN_POINT('Ctrl Pts',(87.0368733373424,49.500623796741,-1.58545735622214));
#48795=CARTESIAN_POINT('Ctrl Pts',(87.1128683165844,49.5840048165726,-1.89988547176388));
#48796=CARTESIAN_POINT('Ctrl Pts',(87.1715542099087,49.5767050911953,-2.14142593989824));
#48797=CARTESIAN_POINT('Ctrl Pts',(86.3833962350447,48.6149235517939,-1.34855685894027));
#48798=CARTESIAN_POINT('Ctrl Pts',(86.3836939613352,48.8415928830177,-1.36044032060853));
#48799=CARTESIAN_POINT('Ctrl Pts',(86.4768063709495,49.1589230383457,-1.4660795748615));
#48800=CARTESIAN_POINT('Ctrl Pts',(86.8052325248501,49.552300227106,-1.79707518213031));
#48801=CARTESIAN_POINT('Ctrl Pts',(87.0152200924359,49.5790230535704,-1.99496784823674));
#48802=CARTESIAN_POINT('Ctrl Pts',(87.1715542099087,49.5767050911953,-2.14142593989824));
#48803=CARTESIAN_POINT('Ctrl Pts',(86.1952939946598,48.5889057036821,-1.85356394863012));
#48804=CARTESIAN_POINT('Ctrl Pts',(86.1956295382576,48.768283996838,-1.86103487984924));
#48805=CARTESIAN_POINT('Ctrl Pts',(86.2693673567795,49.0286546501012,-1.89997394820332));
#48806=CARTESIAN_POINT('Ctrl Pts',(86.5951217972081,49.4575010733162,-2.01757622456791));
#48807=CARTESIAN_POINT('Ctrl Pts',(86.9175718682875,49.5740412905682,-2.0900502247096));
#48808=CARTESIAN_POINT('Ctrl Pts',(87.1715542099087,49.5767050911953,-2.14142593989824));
#48809=CARTESIAN_POINT('Ctrl Pts',(86.1895827024852,48.5777698648955,-2.07166938569692));
#48810=CARTESIAN_POINT('Ctrl Pts',(86.1894469459476,48.7257034019968,-2.0768542100723));
#48811=CARTESIAN_POINT('Ctrl Pts',(86.2400350594182,48.9464709356255,-2.08638721904235));
#48812=CARTESIAN_POINT('Ctrl Pts',(86.5131490410162,49.3911896284363,-2.11164299726753));
#48813=CARTESIAN_POINT('Ctrl Pts',(86.8757226293667,49.5719062492815,-2.13079981462654));
#48814=CARTESIAN_POINT('Ctrl Pts',(87.1715542099087,49.5767050911953,-2.14142593989824));
#48815=CARTESIAN_POINT('Ctrl Pts',(87.178961970731,48.6282454682848,-1.10828748189881));
#48816=CARTESIAN_POINT('Ctrl Pts',(86.984894495531,48.6279780577659,-1.10844671329939));
#48817=CARTESIAN_POINT('Ctrl Pts',(86.7922047862276,48.6246112684149,-1.16938710662302));
#48818=CARTESIAN_POINT('Ctrl Pts',(86.6305226188586,48.61894567092,-1.27619525757357));
#48819=CARTESIAN_POINT('Ctrl Pts',(86.5798627982582,48.6171704711107,-1.30966142056403));
#48820=CARTESIAN_POINT('Ctrl Pts',(86.5322470042092,48.6151696018917,-1.34763032313346));
#48821=CARTESIAN_POINT('Ctrl Pts',(86.4885859119303,48.6129677264209,-1.38964243024248));
#48822=CARTESIAN_POINT('Ctrl Pts',(86.4624408490975,48.611649203005,-1.41480005051207));
#48823=CARTESIAN_POINT('Ctrl Pts',(86.4377127756401,48.6102585456018,-1.44140853912902));
#48824=CARTESIAN_POINT('Ctrl Pts',(86.4145975426931,48.6088010371068,-1.46936948646762));
#48825=CARTESIAN_POINT('Ctrl Pts',(86.299205530552,48.6015251061946,-1.60895146611585));
#48826=CARTESIAN_POINT('Ctrl Pts',(86.2240096869961,48.5925830878712,-1.78223993566768));
#48827=CARTESIAN_POINT('Ctrl Pts',(86.1987187769958,48.5832322344656,-1.96213943414361));
#48828=CARTESIAN_POINT('Ctrl Pts',(86.1936138680577,48.5813447873501,-1.99845171225926));
#48829=CARTESIAN_POINT('Ctrl Pts',(86.1905420529299,48.5794406868183,-2.03503327028909));
#48830=CARTESIAN_POINT('Ctrl Pts',(86.1895829157865,48.5775302745771,-2.07166124004853));
#48831=CARTESIAN_POINT('Ctrl Pts',(87.179843568536,48.5772906646157,-1.10698805305759));
#48832=CARTESIAN_POINT('Ctrl Pts',(87.1795496819989,48.5942829617651,-1.10698805305762));
#48833=CARTESIAN_POINT('Ctrl Pts',(87.1792556888316,48.6112752551389,-1.10742138366622));
#48834=CARTESIAN_POINT('Ctrl Pts',(87.1789619709911,48.6282454682852,-1.1082874818986));
#48835=CARTESIAN_POINT('Ctrl Pts',(86.888396522066,48.5772906646157,-1.1069880530576));
#48836=CARTESIAN_POINT('Ctrl Pts',(86.8881588681321,48.5942031692254,-1.10707707004158));
#48837=CARTESIAN_POINT('Ctrl Pts',(86.8879184143125,48.6109619699606,-1.10758276540012));
#48838=CARTESIAN_POINT('Ctrl Pts',(86.8876767429837,48.6278440989517,-1.10852647990154));
#48839=CARTESIAN_POINT('Ctrl Pts',(86.3836328773203,48.5772906646152,-1.34719712435439));
#48840=CARTESIAN_POINT('Ctrl Pts',(86.3835590670342,48.5898348954412,-1.34733500128422));
#48841=CARTESIAN_POINT('Ctrl Pts',(86.3834799645488,48.6024084564281,-1.34779010002729));
#48842=CARTESIAN_POINT('Ctrl Pts',(86.3833952078812,48.6149235262031,-1.3485559760797));
#48843=CARTESIAN_POINT('Ctrl Pts',(86.1953049181177,48.5772906646142,-1.85314678692913));
#48844=CARTESIAN_POINT('Ctrl Pts',(86.1953038281928,48.581158772961,-1.85318840948259));
#48845=CARTESIAN_POINT('Ctrl Pts',(86.1953001571664,48.585046369318,-1.85332860032397));
#48846=CARTESIAN_POINT('Ctrl Pts',(86.1952939944374,48.5889056181773,-1.85356394544846));
#48847=CARTESIAN_POINT('Ctrl Pts',(86.1895829157865,48.5775302745771,-2.07166124004853));
#48848=CARTESIAN_POINT('Ctrl Pts',(86.1895829157865,48.5775302745771,-2.07166124004853));
#48849=CARTESIAN_POINT('Ctrl Pts',(86.1895829157865,48.5775302745771,-2.07166124004853));
#48850=CARTESIAN_POINT('Ctrl Pts',(86.1895829157865,48.5775302745771,-2.07166124004853));
#48851=CARTESIAN_POINT('Origin',(92.600274312859,74.3107228319388,7.14700017509567));
#48852=CARTESIAN_POINT('',(92.390054454823,74.8141727318013,7.16421911856255));
#48853=CARTESIAN_POINT('Ctrl Pts',(92.3900544549514,74.8141727317995,7.16421911854888));
#48854=CARTESIAN_POINT('Ctrl Pts',(92.3932788761457,74.813067742684,7.19464812698538));
#48855=CARTESIAN_POINT('Ctrl Pts',(92.3965734362128,74.809008996671,7.22476281550849));
#48856=CARTESIAN_POINT('Ctrl Pts',(92.3998884390411,74.8022951746274,7.25418804946558));
#48857=CARTESIAN_POINT('Ctrl Pts',(92.4034570919211,74.7950676392038,7.28586477836742));
#48858=CARTESIAN_POINT('Ctrl Pts',(92.4070495628224,74.7847631134262,7.31674370289669));
#48859=CARTESIAN_POINT('Ctrl Pts',(92.4106069766704,74.7716941334297,7.34636663473044));
#48860=CARTESIAN_POINT('Ctrl Pts',(92.4142166965503,74.758432995165,7.37642512398972));
#48861=CARTESIAN_POINT('Ctrl Pts',(92.4177905068252,74.7423247899853,7.40519194993366));
#48862=CARTESIAN_POINT('Ctrl Pts',(92.4212675090187,74.7236433770787,7.43217671055608));
#48863=CARTESIAN_POINT('Ctrl Pts',(92.4246040579673,74.7057165984562,7.45807142378123));
#48864=CARTESIAN_POINT('Ctrl Pts',(92.4278516144524,74.68541933491,7.48232627054449));
#48865=CARTESIAN_POINT('Ctrl Pts',(92.4309544576504,74.6629584870822,7.50447799030426));
#48866=CARTESIAN_POINT('Ctrl Pts',(92.4328397058058,74.6493115609456,7.51793709414926));
#48867=CARTESIAN_POINT('Ctrl Pts',(92.4346714845625,74.6348653009458,7.53061915003575));
#48868=CARTESIAN_POINT('Ctrl Pts',(92.4364365783749,74.6196615450219,7.54241187415688));
#48869=CARTESIAN_POINT('Ctrl Pts',(92.4392903660293,74.5950802504459,7.56147824347553));
#48870=CARTESIAN_POINT('Ctrl Pts',(92.4419701021513,74.5685179332732,7.57822210138907));
#48871=CARTESIAN_POINT('Ctrl Pts',(92.4444372265988,74.5404301885474,7.59242696149365));
#48872=CARTESIAN_POINT('Ctrl Pts',(92.4467842704672,74.5137095384804,7.6059404386279));
#48873=CARTESIAN_POINT('Ctrl Pts',(92.4489389408376,74.4856072860451,7.61715614209057));
#48874=CARTESIAN_POINT('Ctrl Pts',(92.4508630862891,74.4565289260493,7.6258447951768));
#48875=CARTESIAN_POINT('Ctrl Pts',(92.45264997764,74.429524798096,7.63391366493826));
#48876=CARTESIAN_POINT('Ctrl Pts',(92.4542380667906,74.4016782543164,7.63980302341973));
#48877=CARTESIAN_POINT('Ctrl Pts',(92.4555920970501,74.3733368500291,7.64329193592234));
#48878=CARTESIAN_POINT('Ctrl Pts',(92.4565401879164,74.3534922222179,7.64573486956736));
#48879=CARTESIAN_POINT('Ctrl Pts',(92.4573734318055,74.3334054148435,7.64700017509421));
#48880=CARTESIAN_POINT('Ctrl Pts',(92.4580781461372,74.3132054985708,7.64700017509567));
#48881=CARTESIAN_POINT('',(92.608997529466,74.810350106494,7.16421911851631));
#48882=CARTESIAN_POINT('Origin',(89.9993018234975,76.1966598177945,-31.7390506966629));
#48883=CARTESIAN_POINT('',(86.5142447147629,76.1025591654546,-27.2430628408275));
#48884=CARTESIAN_POINT('',(90.2264271935583,76.0377465071068,-27.2430628408275));
#48885=CARTESIAN_POINT('',(87.1715542099098,75.2259906893713,-2.14142593988897));
#48886=CARTESIAN_POINT('',(86.9451224375605,75.5279533950527,-10.7885064617767));
#48887=CARTESIAN_POINT('',(90.1427940937631,75.1741144800089,-2.14142593988897));
#48888=CARTESIAN_POINT('',(80.9223058379875,75.3350991187045,-2.14142593988891));
#48889=CARTESIAN_POINT('',(92.1321814740269,75.0731718929593,-0.220296877960866));
#48890=CARTESIAN_POINT('Origin',(90.1427940937627,75.1055112821456,-0.150825939824864));
#48891=CARTESIAN_POINT('',(91.6873116740517,75.5199845237623,-12.9597011479721));
#48892=CARTESIAN_POINT('Ctrl Pts',(91.459247701353,74.3132054955137,8.69794691940858));
#48893=CARTESIAN_POINT('Ctrl Pts',(91.4592446558703,74.6460163460048,8.69790778190192));
#48894=CARTESIAN_POINT('Ctrl Pts',(91.4499931597024,75.4237088966055,8.43295505529969));
#48895=CARTESIAN_POINT('Ctrl Pts',(91.4236122449586,75.8135227977493,7.67736183755052));
#48896=CARTESIAN_POINT('Ctrl Pts',(91.4081290663308,75.8289633564799,7.23410073943696));
#48897=CARTESIAN_POINT('Ctrl Pts',(91.4590609072747,74.3132054955245,8.69259783687178));
#48898=CARTESIAN_POINT('Ctrl Pts',(91.4590588769607,74.6448355228719,8.69257174542192));
#48899=CARTESIAN_POINT('Ctrl Pts',(91.4498416272187,75.4198057852198,8.42860788784344));
#48900=CARTESIAN_POINT('Ctrl Pts',(91.4235513987151,75.8083621091758,7.67565913801059));
#48901=CARTESIAN_POINT('Ctrl Pts',(91.4081227312682,75.8237846646237,7.233919326978));
#48902=CARTESIAN_POINT('Ctrl Pts',(91.4588741131965,74.3132054955353,8.68724875433497));
#48903=CARTESIAN_POINT('Ctrl Pts',(91.458873098051,74.6436546997391,8.68723570894193));
#48904=CARTESIAN_POINT('Ctrl Pts',(91.4496900947349,75.415902673834,8.42426072038719));
#48905=CARTESIAN_POINT('Ctrl Pts',(91.4234905524717,75.8032014206024,7.67395643847066));
#48906=CARTESIAN_POINT('Ctrl Pts',(91.4081163962055,75.8186059727675,7.23373791451903));
#48907=CARTESIAN_POINT('Ctrl Pts',(91.4586873191182,74.3132054955461,8.68189967179817));
#48908=CARTESIAN_POINT('Ctrl Pts',(91.4586873191413,74.6424738766062,8.68189967246193));
#48909=CARTESIAN_POINT('Ctrl Pts',(91.4495385622512,75.4119995624483,8.41991355293094));
#48910=CARTESIAN_POINT('Ctrl Pts',(91.4234297062282,75.7980407320289,7.67225373893073));
#48911=CARTESIAN_POINT('Ctrl Pts',(91.4081100611428,75.8134272809112,7.23355650206007));
#48912=CARTESIAN_POINT('Ctrl Pts',(91.448013371789,74.313205496163,8.37623781255232));
#48913=CARTESIAN_POINT('Ctrl Pts',(91.4480713814459,74.574998269014,8.37698330217641));
#48914=CARTESIAN_POINT('Ctrl Pts',(91.4408795631811,75.1889646261203,8.17150398400249));
#48915=CARTESIAN_POINT('Ctrl Pts',(91.4199527780297,75.5031442421167,7.57495662236336));
#48916=CARTESIAN_POINT('Ctrl Pts',(91.4077480575621,75.5175020319831,7.22319007583361));
#48917=CARTESIAN_POINT('Ctrl Pts',(91.6927036901579,74.3132054972296,7.83860705191584));
#48918=CARTESIAN_POINT('Ctrl Pts',(91.6914288129817,74.459293388106,7.8405784726399));
#48919=CARTESIAN_POINT('Ctrl Pts',(91.6824386865042,74.8046953975691,7.73306002683331));
#48920=CARTESIAN_POINT('Ctrl Pts',(91.6633559514488,74.9927921206625,7.3988734165888));
#48921=CARTESIAN_POINT('Ctrl Pts',(91.6527939943886,75.0051374806923,7.19666258029061));
#48922=CARTESIAN_POINT('Ctrl Pts',(92.2286920159053,74.3132054975781,7.64700017508759));
#48923=CARTESIAN_POINT('Ctrl Pts',(92.225399451091,74.4210755224781,7.647887923409));
#48924=CARTESIAN_POINT('Ctrl Pts',(92.2095195449781,74.6754147131403,7.56569853327289));
#48925=CARTESIAN_POINT('Ctrl Pts',(92.1821651350151,74.8101348319761,7.31912465643668));
#48926=CARTESIAN_POINT('Ctrl Pts',(92.1681431564554,74.8177757564411,7.17209480169305));
#48927=CARTESIAN_POINT('Ctrl Pts',(92.4580781461725,74.313205497562,7.64700017509567));
#48928=CARTESIAN_POINT('Ctrl Pts',(92.4542467512616,74.4230285186238,7.64700017531692));
#48929=CARTESIAN_POINT('Ctrl Pts',(92.4361455865892,74.6797998728384,7.55967146880658));
#48930=CARTESIAN_POINT('Ctrl Pts',(92.4055500268937,74.8088624955523,7.31045153080652));
#48931=CARTESIAN_POINT('Ctrl Pts',(92.3900544549481,74.8141727318007,7.1642191185163));
#48932=CARTESIAN_POINT('Ctrl Pts',(91.4081119587299,75.8134272809112,7.23355643579392));
#48933=CARTESIAN_POINT('Ctrl Pts',(91.4077952009054,75.5544929963459,7.22448590736711));
#48934=CARTESIAN_POINT('Ctrl Pts',(91.6190346376232,75.0385944368804,7.19901506966734));
#48935=CARTESIAN_POINT('Ctrl Pts',(92.1311582614049,74.8183767454845,7.17340746889051));
#48936=CARTESIAN_POINT('Ctrl Pts',(92.3900544549481,74.8141727318025,7.16421911851637));
#48937=CARTESIAN_POINT('Origin',(91.7047496534846,76.5192392189872,-12.9252632180721));
#48938=CARTESIAN_POINT('Ctrl Pts',(92.1321814740269,75.0731718929611,-0.220296877960781));
#48939=CARTESIAN_POINT('Ctrl Pts',(91.8732846410583,75.077374933431,-0.211108539390831));
#48940=CARTESIAN_POINT('Ctrl Pts',(91.3611589780835,75.2975917694624,-0.185500897403215));
#48941=CARTESIAN_POINT('Ctrl Pts',(91.1499184399586,75.8134915351556,-0.160029978934525));
#48942=CARTESIAN_POINT('Ctrl Pts',(91.1502351825792,76.0724264420697,-0.150959428148957));
#48943=CARTESIAN_POINT('Ctrl Pts',(90.1358455493413,75.1747882976546,-2.1574565776734));
#48944=CARTESIAN_POINT('Ctrl Pts',(90.7252795159112,75.1645681679233,-2.159584939756));
#48945=CARTESIAN_POINT('Ctrl Pts',(91.748243225509,75.1301090489185,-1.67778681733596));
#48946=CARTESIAN_POINT('Ctrl Pts',(92.1341693534255,75.0881622885789,-0.656178063562446));
#48947=CARTESIAN_POINT('Ctrl Pts',(92.1479442985958,75.072676034844,-0.213895946892396));
#48948=CARTESIAN_POINT('Ctrl Pts',(90.1358609804489,75.1746037149698,-2.152108776963));
#48949=CARTESIAN_POINT('Ctrl Pts',(90.7237151366923,75.1644123285036,-2.15424867925708));
#48950=CARTESIAN_POINT('Ctrl Pts',(91.7439969904961,75.1300442280343,-1.67378853516626));
#48951=CARTESIAN_POINT('Ctrl Pts',(92.1290009190267,75.0882062726803,-0.654865721895363));
#48952=CARTESIAN_POINT('Ctrl Pts',(92.1427661843593,75.0727607461295,-0.213730205676831));
#48953=CARTESIAN_POINT('Ctrl Pts',(90.1358764115564,75.1744191322852,-2.14676097625261));
#48954=CARTESIAN_POINT('Ctrl Pts',(90.7221507574735,75.1642564890839,-2.14891241875817));
#48955=CARTESIAN_POINT('Ctrl Pts',(91.7397507554832,75.1299794071502,-1.66979025299656));
#48956=CARTESIAN_POINT('Ctrl Pts',(92.1238324846279,75.0882502567816,-0.653553380228281));
#48957=CARTESIAN_POINT('Ctrl Pts',(92.1375880701229,75.0728454574151,-0.213564464461266));
#48958=CARTESIAN_POINT('Ctrl Pts',(90.1358918426641,75.1742345496006,-2.14141317554222));
#48959=CARTESIAN_POINT('Ctrl Pts',(90.7205863782546,75.1641006496642,-2.14357615825926));
#48960=CARTESIAN_POINT('Ctrl Pts',(91.7355045204704,75.1299145862659,-1.66579197082687));
#48961=CARTESIAN_POINT('Ctrl Pts',(92.1186640502291,75.088294240883,-0.652241038561198));
#48962=CARTESIAN_POINT('Ctrl Pts',(92.1324099558864,75.0729301687007,-0.213398723245701));
#48963=CARTESIAN_POINT('Ctrl Pts',(90.1367736202407,75.1636869676191,-1.83582456351971));
#48964=CARTESIAN_POINT('Ctrl Pts',(90.6311932800345,75.1551955399672,-1.83864698689289));
#48965=CARTESIAN_POINT('Ctrl Pts',(91.4928625197358,75.1262105357397,-1.43731870398715));
#48966=CARTESIAN_POINT('Ctrl Pts',(91.8233249417256,75.0908076181027,-0.577250086156473));
#48967=CARTESIAN_POINT('Ctrl Pts',(91.8365177138016,75.0777708135901,-0.20392779664199));
#48968=CARTESIAN_POINT('Ctrl Pts',(90.1428742993496,75.4084192243038,-1.29843840992732));
#48969=CARTESIAN_POINT('Ctrl Pts',(90.4824701283623,75.4008383503235,-1.30231030282605));
#48970=CARTESIAN_POINT('Ctrl Pts',(91.0782943795158,75.375260834099,-1.03427745850039));
#48971=CARTESIAN_POINT('Ctrl Pts',(91.3164756503123,75.3435372301726,-0.439663245943101));
#48972=CARTESIAN_POINT('Ctrl Pts',(91.3284931054143,75.3317452705545,-0.179052810215036));
#48973=CARTESIAN_POINT('Ctrl Pts',(90.1528329191562,75.9441948864554,-1.10696777895969));
#48974=CARTESIAN_POINT('Ctrl Pts',(90.4412154589691,75.9348213954053,-1.10921511774394));
#48975=CARTESIAN_POINT('Ctrl Pts',(90.945272200662,75.9032185581771,-0.877223848361395));
#48976=CARTESIAN_POINT('Ctrl Pts',(91.141519344738,75.864557687712,-0.374289960716711));
#48977=CARTESIAN_POINT('Ctrl Pts',(91.1501067933915,75.8502575223864,-0.155291989900165));
#48978=CARTESIAN_POINT('Ctrl Pts',(90.1568056983126,76.1734890987111,-1.10698170097997));
#48979=CARTESIAN_POINT('Ctrl Pts',(90.4477724455025,76.1633551987747,-1.10805808532615));
#48980=CARTESIAN_POINT('Ctrl Pts',(90.9528351962706,76.1291691353764,-0.870294086496389));
#48981=CARTESIAN_POINT('Ctrl Pts',(91.1435102842736,76.0875487899935,-0.365911712587838));
#48982=CARTESIAN_POINT('Ctrl Pts',(91.1503507816836,76.0721847178113,-0.147526704272998));
#48983=CARTESIAN_POINT('Ctrl Pts',(90.1602405269769,76.1733690291191,-1.10698805304771));
#48984=CARTESIAN_POINT('Ctrl Pts',(90.155570134967,75.9058696265282,-1.1069880530478));
#48985=CARTESIAN_POINT('Ctrl Pts',(90.1462702359371,75.3732125327845,-1.33381088998512));
#48986=CARTESIAN_POINT('Ctrl Pts',(90.1426332553316,75.1649023658524,-1.8740444632834));
#48987=CARTESIAN_POINT('Ctrl Pts',(90.1427940937631,75.174114480009,-2.14142593988895));
#48988=CARTESIAN_POINT('Origin',(80.9397522712014,76.334353667815,-2.10698805304765));
#48989=CARTESIAN_POINT('',(87.1789619709888,76.1744503120798,-1.10828747807568));
#48990=CARTESIAN_POINT('Ctrl Pts',(87.1715542099095,75.2259906893713,-2.14142593988889));
#48991=CARTESIAN_POINT('Ctrl Pts',(87.1712417439029,75.224892483367,-2.10940194352599));
#48992=CARTESIAN_POINT('Ctrl Pts',(87.1709653370603,75.2254214906063,-2.07815802569398));
#48993=CARTESIAN_POINT('Ctrl Pts',(87.1707208721723,75.2273069383113,-2.04777023815795));
#48994=CARTESIAN_POINT('Ctrl Pts',(87.1704687434703,75.2292514935662,-2.01642981339678));
#48995=CARTESIAN_POINT('Ctrl Pts',(87.1702505896008,75.2326390167362,-1.98599961755602));
#48996=CARTESIAN_POINT('Ctrl Pts',(87.1700623538039,75.2372180842333,-1.95652471351922));
#48997=CARTESIAN_POINT('Ctrl Pts',(87.1698666023315,75.241979979787,-1.92587296737993));
#48998=CARTESIAN_POINT('Ctrl Pts',(87.1697032038625,75.2480305707308,-1.89625392040188));
#48999=CARTESIAN_POINT('Ctrl Pts',(87.1695681108382,75.2551338126099,-1.86768375843538));
#49000=CARTESIAN_POINT('Ctrl Pts',(87.1694274475548,75.2625299408046,-1.83793556964407));
#49001=CARTESIAN_POINT('Ctrl Pts',(87.1693174701427,75.2710674294071,-1.80932411768667));
#49002=CARTESIAN_POINT('Ctrl Pts',(87.1692341865448,75.2805278029715,-1.78183751764573));
#49003=CARTESIAN_POINT('Ctrl Pts',(87.1691637233023,75.2885318831588,-1.75858209868117));
#49004=CARTESIAN_POINT('Ctrl Pts',(87.1691123787834,75.2971975389443,-1.73613118946575));
#49005=CARTESIAN_POINT('Ctrl Pts',(87.1690780483393,75.3064164461878,-1.71446519831931));
#49006=CARTESIAN_POINT('Ctrl Pts',(87.1690600558448,75.3112480509589,-1.70311010997424));
#49007=CARTESIAN_POINT('Ctrl Pts',(87.1690467407593,75.3162353569733,-1.69196380260256));
#49008=CARTESIAN_POINT('Ctrl Pts',(87.1690378472965,75.3213460958821,-1.68106101440013));
#49009=CARTESIAN_POINT('Ctrl Pts',(87.1690223580887,75.3302471616656,-1.662072285619));
#49010=CARTESIAN_POINT('Ctrl Pts',(87.169020347598,75.339522043588,-1.6438306569794));
#49011=CARTESIAN_POINT('Ctrl Pts',(87.1690296709821,75.3489515488624,-1.62652756975971));
#49012=CARTESIAN_POINT('Ctrl Pts',(87.1690395146705,75.3589072806651,-1.60825885992756));
#49013=CARTESIAN_POINT('Ctrl Pts',(87.1690619868853,75.3690348703264,-1.59103673111694));
#49014=CARTESIAN_POINT('Ctrl Pts',(87.169093430779,75.3790350866482,-1.57504285758496));
#49015=CARTESIAN_POINT('Ctrl Pts',(87.1691129871463,75.3852546695257,-1.56509555057053));
#49016=CARTESIAN_POINT('Ctrl Pts',(87.1691359912847,75.3914241831766,-1.55562243271419));
#49017=CARTESIAN_POINT('Ctrl Pts',(87.169161387023,75.3974659323201,-1.54665901457848));
#49018=CARTESIAN_POINT('Ctrl Pts',(87.1691891232079,75.4040644832054,-1.53686953652018));
#49019=CARTESIAN_POINT('Ctrl Pts',(87.1692195759576,75.4104977404313,-1.52769819488402));
#49020=CARTESIAN_POINT('Ctrl Pts',(87.1692528464155,75.4169326526771,-1.51883221400129));
#49021=CARTESIAN_POINT('Ctrl Pts',(87.1692556980382,75.4174841912837,-1.5180723076412));
#49022=CARTESIAN_POINT('Ctrl Pts',(87.1692585709847,75.4180357685883,-1.51731466127267));
#49023=CARTESIAN_POINT('Ctrl Pts',(87.1692614656635,75.4185875042949,-1.51655908735124));
#49024=CARTESIAN_POINT('Ctrl Pts',(87.1692959483337,75.4251600195461,-1.50755836279686));
#49025=CARTESIAN_POINT('Ctrl Pts',(87.1693334298749,75.4317515308965,-1.49884918605022));
#49026=CARTESIAN_POINT('Ctrl Pts',(87.1693750925646,75.4385845020931,-1.49012927197837));
#49027=CARTESIAN_POINT('Ctrl Pts',(87.169416200824,75.4453265428672,-1.48152539900319));
#49028=CARTESIAN_POINT('Ctrl Pts',(87.1694613797146,75.4523037892597,-1.47291082028759));
#49029=CARTESIAN_POINT('Ctrl Pts',(87.1695127441205,75.4597688927613,-1.46402667084598));
#49030=CARTESIAN_POINT('Ctrl Pts',(87.1695615162733,75.4668572482775,-1.45559088563712));
#49031=CARTESIAN_POINT('Ctrl Pts',(87.1696158634272,75.474385512102,-1.44691173920946));
#49032=CARTESIAN_POINT('Ctrl Pts',(87.169678494815,75.482603939381,-1.43780006146982));
#49033=CARTESIAN_POINT('Ctrl Pts',(87.1696942501249,75.4846713351914,-1.43550796302515));
#49034=CARTESIAN_POINT('Ctrl Pts',(87.1697105344395,75.4867825799421,-1.43318867668287));
#49035=CARTESIAN_POINT('Ctrl Pts',(87.1697274009545,75.4889420218892,-1.43083958594308));
#49036=CARTESIAN_POINT('Ctrl Pts',(87.1698029487946,75.4986145105399,-1.42031762977299));
#49037=CARTESIAN_POINT('Ctrl Pts',(87.1698903777112,75.5092566910359,-1.40920155072788));
#49038=CARTESIAN_POINT('Ctrl Pts',(87.1699898780762,75.5206977810627,-1.39784663949374));
#49039=CARTESIAN_POINT('Ctrl Pts',(87.1700824982491,75.5313477493954,-1.3872768909137));
#49040=CARTESIAN_POINT('Ctrl Pts',(87.1701855799317,75.5426898235241,-1.37650064410959));
#49041=CARTESIAN_POINT('Ctrl Pts',(87.1702983335552,75.554547549865,-1.36577726704504));
#49042=CARTESIAN_POINT('Ctrl Pts',(87.1704093360615,75.566221120098,-1.35522042910674));
#49043=CARTESIAN_POINT('Ctrl Pts',(87.1705297138398,75.5783943005432,-1.3447152710885));
#49044=CARTESIAN_POINT('Ctrl Pts',(87.170657735369,75.5908616399687,-1.33447525804048));
#49045=CARTESIAN_POINT('Ctrl Pts',(87.1707854724695,75.6033012803927,-1.32425799548701));
#49046=CARTESIAN_POINT('Ctrl Pts',(87.1709208166874,75.6160334643155,-1.3143050108934));
#49047=CARTESIAN_POINT('Ctrl Pts',(87.1710610742772,75.6288202838,-1.30478850165587));
#49048=CARTESIAN_POINT('Ctrl Pts',(87.171097642146,75.63215405517,-1.30230736347473));
#49049=CARTESIAN_POINT('Ctrl Pts',(87.171134539015,75.6354913768584,-1.2998556717672));
#49050=CARTESIAN_POINT('Ctrl Pts',(87.1711717068305,75.6388277020801,-1.29743600180994));
#49051=CARTESIAN_POINT('Ctrl Pts',(87.171378209161,75.657364140764,-1.28399244915326));
#49052=CARTESIAN_POINT('Ctrl Pts',(87.1715934856859,75.6759000530346,-1.27150908945396));
#49053=CARTESIAN_POINT('Ctrl Pts',(87.1718172992219,75.6944997161673,-1.25983509857336));
#49054=CARTESIAN_POINT('Ctrl Pts',(87.172041112758,75.7130993793,-1.24816110769276));
#49055=CARTESIAN_POINT('Ctrl Pts',(87.1722734731479,75.7317634273949,-1.23729632949147));
#49056=CARTESIAN_POINT('Ctrl Pts',(87.172515125714,75.7505917135224,-1.22712821788269));
#49057=CARTESIAN_POINT('Ctrl Pts',(87.1727283870119,75.7672079026319,-1.21815473701279));
#49058=CARTESIAN_POINT('Ctrl Pts',(87.1729489016197,75.7839527109089,-1.20972424998085));
#49059=CARTESIAN_POINT('Ctrl Pts',(87.1731775674702,75.8009084835019,-1.20177491296954));
#49060=CARTESIAN_POINT('Ctrl Pts',(87.1734238165988,75.8191680715345,-1.19321431107645));
#49061=CARTESIAN_POINT('Ctrl Pts',(87.173679706654,75.8376837746778,-1.18520997556959));
#49062=CARTESIAN_POINT('Ctrl Pts',(87.1739444090593,75.8564004084899,-1.17777855665174));
#49063=CARTESIAN_POINT('Ctrl Pts',(87.1744295291676,75.8907023840029,-1.16415899491298));
#49064=CARTESIAN_POINT('Ctrl Pts',(87.1749443051107,75.9256813515611,-1.15246587468995));
#49065=CARTESIAN_POINT('Ctrl Pts',(87.175483294514,75.9610015633183,-1.14275663626915));
#49066=CARTESIAN_POINT('Ctrl Pts',(87.1760225881428,75.9963417111107,-1.13304191759472));
#49067=CARTESIAN_POINT('Ctrl Pts',(87.1765861084089,76.0320226012181,-1.1253134964039));
#49068=CARTESIAN_POINT('Ctrl Pts',(87.1771679191134,76.0677078140657,-1.11957613474893));
#49069=CARTESIAN_POINT('Ctrl Pts',(87.1777497298179,76.1033930269133,-1.11383877309397));
#49070=CARTESIAN_POINT('Ctrl Pts',(87.1783498171365,76.1390817358622,-1.11009256596526));
#49071=CARTESIAN_POINT('Ctrl Pts',(87.1789619709912,76.1744503122683,-1.10828748188936));
#49072=CARTESIAN_POINT('Origin',(87.1795974208735,76.2254094135556,-2.10698805304747));
#49073=CARTESIAN_POINT('Ctrl Pts',(86.1895827024855,76.224925915671,-2.071669385687));
#49074=CARTESIAN_POINT('Ctrl Pts',(86.1894469459479,76.0769923785697,-2.0768542100624));
#49075=CARTESIAN_POINT('Ctrl Pts',(86.2561250733759,75.781676461286,-2.08957122341879));
#49076=CARTESIAN_POINT('Ctrl Pts',(86.5834439025101,75.363797619652,-2.11580160431931));
#49077=CARTESIAN_POINT('Ctrl Pts',(86.949680524503,75.2295898208066,-2.13345634593535));
#49078=CARTESIAN_POINT('Ctrl Pts',(87.1715542099095,75.2259906893713,-2.14142593988889));
#49079=CARTESIAN_POINT('Ctrl Pts',(86.1971977587183,76.2100781306219,-1.78086213626461));
#49080=CARTESIAN_POINT('Ctrl Pts',(86.1977134654204,76.0196768375803,-1.78914428156645));
#49081=CARTESIAN_POINT('Ctrl Pts',(86.3106259781655,75.6550286139142,-1.85694631147127));
#49082=CARTESIAN_POINT('Ctrl Pts',(86.6928965902736,75.3017785426818,-2.00985021704959));
#49083=CARTESIAN_POINT('Ctrl Pts',(86.9915297634239,75.2274547795199,-2.09270675601831));
#49084=CARTESIAN_POINT('Ctrl Pts',(87.1715542099095,75.2259906893713,-2.14142593988889));
#49085=CARTESIAN_POINT('Ctrl Pts',(86.4502420716057,76.1843629747952,-1.28348806991174));
#49086=CARTESIAN_POINT('Ctrl Pts',(86.4502418494264,75.9577088441413,-1.29566165102497));
#49087=CARTESIAN_POINT('Ctrl Pts',(86.5717203204734,75.5383615600735,-1.45168702789669));
#49088=CARTESIAN_POINT('Ctrl Pts',(86.8872340649382,75.250366765311,-1.81989630041282));
#49089=CARTESIAN_POINT('Ctrl Pts',(87.0647659315354,75.2237184572682,-2.02139497366347));
#49090=CARTESIAN_POINT('Ctrl Pts',(87.1715542099095,75.2259906893713,-2.14142593988889));
#49091=CARTESIAN_POINT('Ctrl Pts',(86.9604980501583,76.1747513203052,-1.10846673135897));
#49092=CARTESIAN_POINT('Ctrl Pts',(86.9585653839099,75.9954887454225,-1.11814627194533));
#49093=CARTESIAN_POINT('Ctrl Pts',(86.991549631885,75.6519967296217,-1.23825415653397));
#49094=CARTESIAN_POINT('Ctrl Pts',(87.0834093347908,75.2957292403337,-1.62779112531423));
#49095=CARTESIAN_POINT('Ctrl Pts',(87.138002099647,75.2199821350165,-1.95008319130864));
#49096=CARTESIAN_POINT('Ctrl Pts',(87.1715542099095,75.2259906893713,-2.14142593988889));
#49097=CARTESIAN_POINT('Ctrl Pts',(87.1789619709912,76.1744503122683,-1.10828748188936));
#49098=CARTESIAN_POINT('Ctrl Pts',(87.1764036992785,76.0266403657038,-1.11583116636619));
#49099=CARTESIAN_POINT('Ctrl Pts',(87.1719687893312,75.7349524539646,-1.19779261965905));
#49100=CARTESIAN_POINT('Ctrl Pts',(87.168032051603,75.3339734253253,-1.54657435048704));
#49101=CARTESIAN_POINT('Ctrl Pts',(87.1693890288376,75.2183808540515,-1.91952099887085));
#49102=CARTESIAN_POINT('Ctrl Pts',(87.1715542099095,75.2259906893713,-2.14142593988889));
#49103=CARTESIAN_POINT('Ctrl Pts',(86.1895827024856,76.2249259156707,-2.07166938568202));
#49104=CARTESIAN_POINT('Ctrl Pts',(86.1895522004819,76.1916879635515,-2.07283432061101));
#49105=CARTESIAN_POINT('Ctrl Pts',(86.1912153527915,76.1580342771526,-2.07407371125572));
#49106=CARTESIAN_POINT('Ctrl Pts',(86.1946393924076,76.1242500506144,-2.07537992950046));
#49107=CARTESIAN_POINT('Ctrl Pts',(86.1981005924751,76.0900991702841,-2.07670032388363));
#49108=CARTESIAN_POINT('Ctrl Pts',(86.203361171304,76.0558156283293,-2.07808898098025));
#49109=CARTESIAN_POINT('Ctrl Pts',(86.2104386415435,76.0217081130987,-2.07953569084324));
#49110=CARTESIAN_POINT('Ctrl Pts',(86.2175816074523,75.9872849632612,-2.08099578871459));
#49111=CARTESIAN_POINT('Ctrl Pts',(86.2265752199034,75.9530419654828,-2.08251498789129));
#49112=CARTESIAN_POINT('Ctrl Pts',(86.2373846186816,75.9192987302267,-2.08408084386595));
#49113=CARTESIAN_POINT('Ctrl Pts',(86.2441427120512,75.8982022808188,-2.08505982531507));
#49114=CARTESIAN_POINT('Ctrl Pts',(86.2516095102568,75.8773011798242,-2.08605700682174));
#49115=CARTESIAN_POINT('Ctrl Pts',(86.2597663163668,75.8566716626765,-2.08706905304285));
#49116=CARTESIAN_POINT('Ctrl Pts',(86.2674221396581,75.8373091897015,-2.08801894040402));
#49117=CARTESIAN_POINT('Ctrl Pts',(86.2756740146046,75.8182024925339,-2.08898092564269));
#49118=CARTESIAN_POINT('Ctrl Pts',(86.2846077259895,75.799209464083,-2.08996302651631));
#49119=CARTESIAN_POINT('Ctrl Pts',(86.2851411560717,75.7980753942332,-2.0900216675589));
#49120=CARTESIAN_POINT('Ctrl Pts',(86.285677030976,75.7969417364626,-2.09008038057098));
#49121=CARTESIAN_POINT('Ctrl Pts',(86.2862153742524,75.7958084632306,-2.0901391673512));
#49122=CARTESIAN_POINT('Ctrl Pts',(86.2952517970674,75.7767857754063,-2.0911259395935));
#49123=CARTESIAN_POINT('Ctrl Pts',(86.3049800125567,75.7578689338496,-2.09213345384573));
#49124=CARTESIAN_POINT('Ctrl Pts',(86.3155191897795,75.7389381734396,-2.09317012424072));
#49125=CARTESIAN_POINT('Ctrl Pts',(86.3260583670023,75.7200074130296,-2.0942067946357));
#49126=CARTESIAN_POINT('Ctrl Pts',(86.3374086102433,75.7010620330655,-2.09527264944109));
#49127=CARTESIAN_POINT('Ctrl Pts',(86.3497324247862,75.682018307547,-2.0963763704642));
#49128=CARTESIAN_POINT('Ctrl Pts',(86.3582358723356,75.6688781129647,-2.09713793935965));
#49129=CARTESIAN_POINT('Ctrl Pts',(86.367219203025,75.6556780541091,-2.09791838758878));
#49130=CARTESIAN_POINT('Ctrl Pts',(86.3765357577963,75.6426756106341,-2.09870362211644));
#49131=CARTESIAN_POINT('Ctrl Pts',(86.3858820409939,75.6296316773388,-2.09949136226848));
#49132=CARTESIAN_POINT('Ctrl Pts',(86.3955634714505,75.616787014913,-2.10028389843365));
#49133=CARTESIAN_POINT('Ctrl Pts',(86.4053885422683,75.6043710120568,-2.10106651561279));
#49134=CARTESIAN_POINT('Ctrl Pts',(86.4153660075128,75.5917624274195,-2.10186127178803));
#49135=CARTESIAN_POINT('Ctrl Pts',(86.4254912218641,75.5795961665314,-2.10264577607448));
#49136=CARTESIAN_POINT('Ctrl Pts',(86.4355232603892,75.5680757830345,-2.1034044527327));
#49137=CARTESIAN_POINT('Ctrl Pts',(86.4461043338322,75.5559249102515,-2.10420465036151));
#49138=CARTESIAN_POINT('Ctrl Pts',(86.456581262844,75.5444927411377,-2.10497609138644));
#49139=CARTESIAN_POINT('Ctrl Pts',(86.4666331743825,75.5339733374091,-2.10570069664148));
#49140=CARTESIAN_POINT('Ctrl Pts',(86.4697617822863,75.5306992248662,-2.10592622645433));
#49141=CARTESIAN_POINT('Ctrl Pts',(86.4728489845968,75.5275132163889,-2.10614722193624));
#49142=CARTESIAN_POINT('Ctrl Pts',(86.4758845518425,75.5244203444567,-2.10636314677413));
#49143=CARTESIAN_POINT('Ctrl Pts',(86.4848381767414,75.515297695245,-2.10700003268321));
#49144=CARTESIAN_POINT('Ctrl Pts',(86.4933380429911,75.5069827231319,-2.10759245502178));
#49145=CARTESIAN_POINT('Ctrl Pts',(86.5015551929915,75.4991975946283,-2.10815623480663));
#49146=CARTESIAN_POINT('Ctrl Pts',(86.5100815743967,75.491119492743,-2.10874123100043));
#49147=CARTESIAN_POINT('Ctrl Pts',(86.5183041040275,75.483611943267,-2.10929540457343));
#49148=CARTESIAN_POINT('Ctrl Pts',(86.5264562336362,75.4764029263427,-2.10983657535867));
#49149=CARTESIAN_POINT('Ctrl Pts',(86.5347761964181,75.469045492717,-2.11038888757742));
#49150=CARTESIAN_POINT('Ctrl Pts',(86.54302314755,75.4619989272598,-2.11092767011483));
#49151=CARTESIAN_POINT('Ctrl Pts',(86.5514816523785,75.4550129328203,-2.11147178427549));
#49152=CARTESIAN_POINT('Ctrl Pts',(86.5535974656732,75.4532654537787,-2.11160788917799));
#49153=CARTESIAN_POINT('Ctrl Pts',(86.5557266803748,75.4515219576262,-2.11174432670617));
#49154=CARTESIAN_POINT('Ctrl Pts',(86.5578740751262,75.4497789212936,-2.11188138967337));
#49155=CARTESIAN_POINT('Ctrl Pts',(86.5662739981417,75.4429607193781,-2.11241753626308));
#49156=CARTESIAN_POINT('Ctrl Pts',(86.5749497875844,75.4361463109859,-2.11296328513933));
#49157=CARTESIAN_POINT('Ctrl Pts',(86.5842043058054,75.4291474411915,-2.11353596238622));
#49158=CARTESIAN_POINT('Ctrl Pts',(86.5850445366617,75.4285120038602,-2.11358795656701));
#49159=CARTESIAN_POINT('Ctrl Pts',(86.5858895584086,75.4278750753603,-2.1136401724089));
#49160=CARTESIAN_POINT('Ctrl Pts',(86.5867396100156,75.4272365329216,-2.11369262267682));
#49161=CARTESIAN_POINT('Ctrl Pts',(86.6007741711075,75.4166940402174,-2.11455858949981));
#49162=CARTESIAN_POINT('Ctrl Pts',(86.6161552410609,75.405734880315,-2.11548677302));
#49163=CARTESIAN_POINT('Ctrl Pts',(86.6327341672673,75.3947029383992,-2.11645985454198));
#49164=CARTESIAN_POINT('Ctrl Pts',(86.6486409171785,75.3841182757434,-2.11739348342848));
#49165=CARTESIAN_POINT('Ctrl Pts',(86.6656504102297,75.3734673785309,-2.11836841833597));
#49166=CARTESIAN_POINT('Ctrl Pts',(86.6835895889628,75.3630247114848,-2.11936891317047));
#49167=CARTESIAN_POINT('Ctrl Pts',(86.6992863703542,75.3538873778194,-2.12024434615065));
#49168=CARTESIAN_POINT('Ctrl Pts',(86.7156942581214,75.3449093556393,-2.12113932828734));
#49169=CARTESIAN_POINT('Ctrl Pts',(86.7326704798808,75.3362486529954,-2.12204326946795));
#49170=CARTESIAN_POINT('Ctrl Pts',(86.7433331871967,75.3308088950356,-2.12261103185796));
#49171=CARTESIAN_POINT('Ctrl Pts',(86.7542127553907,75.325496750613,-2.1231819835946));
#49172=CARTESIAN_POINT('Ctrl Pts',(86.765306398752,75.320328774692,-2.12375544544071));
#49173=CARTESIAN_POINT('Ctrl Pts',(86.7914122385577,75.3081673641328,-2.12510493024041));
#49174=CARTESIAN_POINT('Ctrl Pts',(86.8187164355808,75.2967951357142,-2.1264690923789));
#49175=CARTESIAN_POINT('Ctrl Pts',(86.8472591452425,75.2864144797567,-2.12784225135854));
#49176=CARTESIAN_POINT('Ctrl Pts',(86.8740463411266,75.2766722840143,-2.12913095446359));
#49177=CARTESIAN_POINT('Ctrl Pts',(86.9019246865049,75.2678034771904,-2.13042759102747));
#49178=CARTESIAN_POINT('Ctrl Pts',(86.9309076833635,75.2600163897143,-2.13172532995807));
#49179=CARTESIAN_POINT('Ctrl Pts',(86.9589031079878,75.2524946409612,-2.13297884948164));
#49180=CARTESIAN_POINT('Ctrl Pts',(86.9879295517624,75.2459820089231,-2.13423341539303));
#49181=CARTESIAN_POINT('Ctrl Pts',(87.0179753491196,75.2407068009694,-2.13548060610931));
#49182=CARTESIAN_POINT('Ctrl Pts',(87.0464939714184,75.2356997225619,-2.13666440431408));
#49183=CARTESIAN_POINT('Ctrl Pts',(87.0759312043222,75.2318074695034,-2.13784156687349));
#49184=CARTESIAN_POINT('Ctrl Pts',(87.1062510050346,75.2292632780785,-2.13900263754855));
#49185=CARTESIAN_POINT('Ctrl Pts',(87.1275894678485,75.2274727275855,-2.13981977561813));
#49186=CARTESIAN_POINT('Ctrl Pts',(87.1493645628335,75.2263506394762,-2.14062889864966));
#49187=CARTESIAN_POINT('Ctrl Pts',(87.1715542099095,75.2259906893713,-2.14142593988889));
#49188=CARTESIAN_POINT('Ctrl Pts',(86.1895829161763,76.2251655052178,-2.07166122516354));
#49189=CARTESIAN_POINT('Ctrl Pts',(86.1944184016871,76.2155849621527,-1.88700159697408));
#49190=CARTESIAN_POINT('Ctrl Pts',(86.254494636545,76.2061620844592,-1.7049851411143));
#49191=CARTESIAN_POINT('Ctrl Pts',(86.3562354208967,76.1981447884391,-1.55090218348829));
#49192=CARTESIAN_POINT('Ctrl Pts',(86.3946850005922,76.1951149153726,-1.49267160273644));
#49193=CARTESIAN_POINT('Ctrl Pts',(86.4390846456992,76.1922857966045,-1.43843036696342));
#49194=CARTESIAN_POINT('Ctrl Pts',(86.4887000910779,76.1897247542385,-1.38954220467555));
#49195=CARTESIAN_POINT('Ctrl Pts',(86.5145445376424,76.1883907196033,-1.36407659637074));
#49196=CARTESIAN_POINT('Ctrl Pts',(86.5418052525798,76.1871292413037,-1.34006237892299));
#49197=CARTESIAN_POINT('Ctrl Pts',(86.5703787598131,76.1859498297728,-1.31769253511662));
#49198=CARTESIAN_POINT('Ctrl Pts',(86.7213649617948,76.179717662816,-1.19948731348727));
#49199=CARTESIAN_POINT('Ctrl Pts',(86.9090098202596,76.175776641133,-1.12719992985523));
#49200=CARTESIAN_POINT('Ctrl Pts',(87.1008715883828,76.1747195966171,-1.11151798008027));
#49201=CARTESIAN_POINT('Ctrl Pts',(87.1268512813183,76.1745764639221,-1.10939451252461));
#49202=CARTESIAN_POINT('Ctrl Pts',(87.1529082618287,76.1744862123509,-1.10830885882052));
#49203=CARTESIAN_POINT('Ctrl Pts',(87.1789619709914,76.1744503122816,-1.1082874818887));
#49204=CARTESIAN_POINT('Ctrl Pts',(86.1895829157868,76.2251655059896,-2.07166124003863));
#49205=CARTESIAN_POINT('Ctrl Pts',(86.1895829157868,76.2251655059896,-2.07166124003863));
#49206=CARTESIAN_POINT('Ctrl Pts',(86.1895829157868,76.2251655059896,-2.07166124003863));
#49207=CARTESIAN_POINT('Ctrl Pts',(86.1895829157868,76.2251655059896,-2.07166124003863));
#49208=CARTESIAN_POINT('Ctrl Pts',(86.1972122166854,76.2254051159525,-1.78030999320766));
#49209=CARTESIAN_POINT('Ctrl Pts',(86.1972107216463,76.2202712335534,-1.78036708644722));
#49210=CARTESIAN_POINT('Ctrl Pts',(86.1972059822109,76.2152001658949,-1.78054807818279));
#49211=CARTESIAN_POINT('Ctrl Pts',(86.1971977583955,76.2100782159538,-1.78086213302307));
#49212=CARTESIAN_POINT('Ctrl Pts',(86.4505623651212,76.2254051159519,-1.28201980827824));
#49213=CARTESIAN_POINT('Ctrl Pts',(86.450460266376,76.2117168241846,-1.28216578413995));
#49214=CARTESIAN_POINT('Ctrl Pts',(86.4503544162681,76.1980198842259,-1.28265643437546));
#49215=CARTESIAN_POINT('Ctrl Pts',(86.4502420626984,76.1843630375816,-1.28348805680695));
#49216=CARTESIAN_POINT('Ctrl Pts',(86.9612582836837,76.2254051159517,-1.10698805304768));
#49217=CARTESIAN_POINT('Ctrl Pts',(86.9610058142886,76.2084973093655,-1.10705348382279));
#49218=CARTESIAN_POINT('Ctrl Pts',(86.9607533981845,76.1916309997719,-1.10754489706273));
#49219=CARTESIAN_POINT('Ctrl Pts',(86.9604980499858,76.1747513392817,-1.1084667303909));
#49220=CARTESIAN_POINT('Ctrl Pts',(87.1798435685363,76.2254051159517,-1.10698805304768));
#49221=CARTESIAN_POINT('Ctrl Pts',(87.1795496819992,76.208412818802,-1.1069880530477));
#49222=CARTESIAN_POINT('Ctrl Pts',(87.1792556888319,76.1914205254281,-1.10742138365631));
#49223=CARTESIAN_POINT('Ctrl Pts',(87.1789619709914,76.1744503122816,-1.1082874818887));
#49224=CARTESIAN_POINT('Origin',(90.,49.9013478902835,-27.7602817842482));
#49225=CARTESIAN_POINT('',(86.505521498156,75.6029318908993,-27.7602817842482));
#49226=CARTESIAN_POINT('Origin',(86.530338466271,77.1036176108273,-27.7602817842482));
#49227=CARTESIAN_POINT('',(93.8167232166069,75.4752823419356,-27.7602817842482));
#49228=CARTESIAN_POINT('',(90.2177039769514,75.5381192325516,-27.7602817842482));
#49229=CARTESIAN_POINT('',(94.308,74.975061640985,-27.7602817842482));
#49230=CARTESIAN_POINT('Origin',(93.808,74.975061640985,-27.7602817842482));
#49231=CARTESIAN_POINT('',(94.308,49.8276341395819,-27.7602817842482));
#49232=CARTESIAN_POINT('',(94.308,56.1513478902835,-27.7602817842482));
#49233=CARTESIAN_POINT('',(93.8167232166069,49.3274134386314,-27.7602817842482));
#49234=CARTESIAN_POINT('Origin',(93.808,49.8276341395819,-27.7602817842482));
#49235=CARTESIAN_POINT('',(86.505521498156,49.1997638896677,-27.7602817842482));
#49236=CARTESIAN_POINT('',(90.011411863125,49.2609748015038,-27.7602817842482));
#49237=CARTESIAN_POINT('Origin',(86.530338466271,47.6990781697397,-27.7602817842482));
#49238=CARTESIAN_POINT('Origin',(86.9625688707743,76.5272079441633,-10.7540685749354));
#49239=CARTESIAN_POINT('Ctrl Pts',(86.5142447147629,76.1025591654546,-27.2430628408276));
#49240=CARTESIAN_POINT('Ctrl Pts',(86.2549332342025,76.1073700386167,-27.2512871104098));
#49241=CARTESIAN_POINT('Ctrl Pts',(85.7419755807171,76.3287139965567,-27.2604904983277));
#49242=CARTESIAN_POINT('Ctrl Pts',(85.5298131831374,76.8455745381238,-27.2672508207273));
#49243=CARTESIAN_POINT('Ctrl Pts',(85.5296529400224,77.1049887895941,-27.2733702584021));
#49244=CARTESIAN_POINT('Ctrl Pts',(86.5062758979958,75.6029189162927,-27.7602817842482));
#49245=CARTESIAN_POINT('Ctrl Pts',(86.1728987320473,75.6085655590669,-27.7602817842482));
#49246=CARTESIAN_POINT('Ctrl Pts',(85.398311550896,75.8907037131449,-27.7602817842482));
#49247=CARTESIAN_POINT('Ctrl Pts',(85.0295858114683,76.6611431060406,-27.7602817842482));
#49248=CARTESIAN_POINT('Ctrl Pts',(85.0298244800978,77.1057434953709,-27.7602817842482));
#49249=CARTESIAN_POINT('Ctrl Pts',(86.5085437075582,75.7366709099754,-27.7602818233536));
#49250=CARTESIAN_POINT('Ctrl Pts',(86.204945692636,75.7413124706029,-27.7602645285726));
#49251=CARTESIAN_POINT('Ctrl Pts',(85.4983783104549,75.9965313326616,-27.7602667388631));
#49252=CARTESIAN_POINT('Ctrl Pts',(85.1591914990624,76.6992613392439,-27.7603084656652));
#49253=CARTESIAN_POINT('Ctrl Pts',(85.1585410201673,77.1056786790885,-27.7602817389281));
#49254=CARTESIAN_POINT('Ctrl Pts',(86.5130592386411,76.0029540375723,-27.6466337258618));
#49255=CARTESIAN_POINT('Ctrl Pts',(86.2684779274952,76.0056436902783,-27.6475264451772));
#49256=CARTESIAN_POINT('Ctrl Pts',(85.6972258061628,76.2072582801889,-27.6505091743775));
#49257=CARTESIAN_POINT('Ctrl Pts',(85.4173530094175,76.7749120379038,-27.6540124003245));
#49258=CARTESIAN_POINT('Ctrl Pts',(85.4149962101065,77.10555004218,-27.6554936359552));
#49259=CARTESIAN_POINT('Ctrl Pts',(86.5148271537826,76.1072631549129,-27.3764764004501));
#49260=CARTESIAN_POINT('Ctrl Pts',(86.2937893229869,76.1102794613758,-27.3789825403669));
#49261=CARTESIAN_POINT('Ctrl Pts',(85.7780606818919,76.2950343322382,-27.3874187806782));
#49262=CARTESIAN_POINT('Ctrl Pts',(85.5277031541292,76.8082363498599,-27.3975241688369));
#49263=CARTESIAN_POINT('Ctrl Pts',(85.5263931404012,77.1054933800928,-27.4017964649176));
#49264=CARTESIAN_POINT('Ctrl Pts',(86.5147475871498,76.1025362065111,-27.2426527777459));
#49265=CARTESIAN_POINT('Ctrl Pts',(86.2924145067894,76.1064069227397,-27.245624180532));
#49266=CARTESIAN_POINT('Ctrl Pts',(85.7757577984242,76.2948602566065,-27.255655142442));
#49267=CARTESIAN_POINT('Ctrl Pts',(85.5296349234794,76.8089137555504,-27.2678247810109));
#49268=CARTESIAN_POINT('Ctrl Pts',(85.5296628590523,77.105492229361,-27.2729908185233));
#49269=CARTESIAN_POINT('Origin',(86.505521498156,75.6029318908993,-27.2602817842482));
#49270=CARTESIAN_POINT('Origin',(90.2177039769514,75.5381192325516,-27.2602817842482));
#49271=CARTESIAN_POINT('Origin',(93.8167232166069,75.4752823419356,-27.2602817842482));
#49272=CARTESIAN_POINT('Ctrl Pts',(94.3065714715102,74.9741547958665,-27.7602796340927));
#49273=CARTESIAN_POINT('Ctrl Pts',(94.3067736180064,75.0851582154288,-27.7602793825127));
#49274=CARTESIAN_POINT('Ctrl Pts',(94.217635754182,75.3445768669316,-27.7602792220833));
#49275=CARTESIAN_POINT('Ctrl Pts',(93.9635874763997,75.4715453773594,-27.7602795381982));
#49276=CARTESIAN_POINT('Ctrl Pts',(93.8157916012746,75.4738384623221,-27.7602795312263));
#49277=CARTESIAN_POINT('Ctrl Pts',(94.4379454746267,74.9739156780627,-27.7606755849069));
#49278=CARTESIAN_POINT('Ctrl Pts',(94.4388501504319,75.1141872881574,-27.7607006456471));
#49279=CARTESIAN_POINT('Ctrl Pts',(94.3277755336586,75.4431202992512,-27.7607201193766));
#49280=CARTESIAN_POINT('Ctrl Pts',(94.0055958383908,75.6051573525627,-27.7606935639355));
#49281=CARTESIAN_POINT('Ctrl Pts',(93.8178906816076,75.6080829709284,-27.7606942452549));
#49282=CARTESIAN_POINT('Ctrl Pts',(94.6992744670774,74.9734420305348,-27.6522532056565));
#49283=CARTESIAN_POINT('Ctrl Pts',(94.7015268082962,75.1716879464482,-27.6511362481811));
#49284=CARTESIAN_POINT('Ctrl Pts',(94.546575697277,75.6387355812728,-27.648508174967));
#49285=CARTESIAN_POINT('Ctrl Pts',(94.0887603547681,75.8708378047049,-27.6472054460514));
#49286=CARTESIAN_POINT('Ctrl Pts',(93.8220667027886,75.8750126800208,-27.6471817166008));
#49287=CARTESIAN_POINT('Ctrl Pts',(94.8079899064797,74.9732419358359,-27.3912075803974));
#49288=CARTESIAN_POINT('Ctrl Pts',(94.8094350814176,75.195983306788,-27.3880125391056));
#49289=CARTESIAN_POINT('Ctrl Pts',(94.6331965134762,75.7180204738594,-27.3805159702382));
#49290=CARTESIAN_POINT('Ctrl Pts',(94.1218700235948,75.9748992354826,-27.3768199077123));
#49291=CARTESIAN_POINT('Ctrl Pts',(93.823698755564,75.9795459440205,-27.3767531441694));
#49292=CARTESIAN_POINT('Ctrl Pts',(94.8079982863692,74.9732438326295,-27.2603130897466));
#49293=CARTESIAN_POINT('Ctrl Pts',(94.8084178464648,75.1957547265547,-27.256481104698));
#49294=CARTESIAN_POINT('Ctrl Pts',(94.6296653257606,75.715794228228,-27.2475252124273));
#49295=CARTESIAN_POINT('Ctrl Pts',(94.1200879662438,75.9703423784355,-27.2431414957987));
#49296=CARTESIAN_POINT('Ctrl Pts',(93.8236288249505,75.9749395672716,-27.2430623250283));
#49297=CARTESIAN_POINT('Origin',(94.308,74.975061640985,-27.2602817842482));
#49298=CARTESIAN_POINT('Origin',(94.308,56.1513478902835,-27.2602817842482));
#49299=CARTESIAN_POINT('Origin',(94.308,49.8276341395819,-27.2602817842482));
#49300=CARTESIAN_POINT('Ctrl Pts',(93.8157888868124,49.3288615513765,-27.7602795180499));
#49301=CARTESIAN_POINT('Ctrl Pts',(93.926705490218,49.3305880670192,-27.7602795229792));
#49302=CARTESIAN_POINT('Ctrl Pts',(94.1843793202394,49.4242519999644,-27.7602794249851));
#49303=CARTESIAN_POINT('Ctrl Pts',(94.3068456686763,49.6806327197082,-27.760279284845));
#49304=CARTESIAN_POINT('Ctrl Pts',(94.3065672332904,49.8285436729267,-27.7602796215164));
#49305=CARTESIAN_POINT('Ctrl Pts',(93.8178872760146,49.1946156040777,-27.7606954363631));
#49306=CARTESIAN_POINT('Ctrl Pts',(93.9587548656048,49.1968182278673,-27.7606949539137));
#49307=CARTESIAN_POINT('Ctrl Pts',(94.2858203338424,49.3164169089185,-27.7607021319001));
#49308=CARTESIAN_POINT('Ctrl Pts',(94.4391599140255,49.6418722117754,-27.7607101650088));
#49309=CARTESIAN_POINT('Ctrl Pts',(94.4379426027039,49.8287835042336,-27.7606767224009));
#49310=CARTESIAN_POINT('Ctrl Pts',(93.8220620344996,48.9276770289606,-27.6471894522474));
#49311=CARTESIAN_POINT('Ctrl Pts',(94.0222087485944,48.9308203507797,-27.647207309804));
#49312=CARTESIAN_POINT('Ctrl Pts',(94.48710497431,49.1020788546497,-27.6481719830672));
#49313=CARTESIAN_POINT('Ctrl Pts',(94.702298618907,49.5650961755864,-27.6507721862678));
#49314=CARTESIAN_POINT('Ctrl Pts',(94.6992796782966,49.8292585626327,-27.6522605260717));
#49315=CARTESIAN_POINT('Ctrl Pts',(93.8236934178978,48.8231497033515,-27.3767531422478));
#49316=CARTESIAN_POINT('Ctrl Pts',(94.0474636777828,48.826647885072,-27.3768034057552));
#49317=CARTESIAN_POINT('Ctrl Pts',(94.5667260967177,49.0163396757704,-27.3795319981474));
#49318=CARTESIAN_POINT('Ctrl Pts',(94.8099340829238,49.5326558117564,-27.3869502597062));
#49319=CARTESIAN_POINT('Ctrl Pts',(94.8079898194078,49.8294592552706,-27.3912076580002));
#49320=CARTESIAN_POINT('Ctrl Pts',(93.8236235149431,48.8277560796564,-27.2430623227269));
#49321=CARTESIAN_POINT('Ctrl Pts',(94.0461095901384,48.8312174346598,-27.2431219326651));
#49322=CARTESIAN_POINT('Ctrl Pts',(94.5629698610829,49.0189991848222,-27.2463558276278));
#49323=CARTESIAN_POINT('Ctrl Pts',(94.8085755591231,49.53296129321,-27.2552070576962));
#49324=CARTESIAN_POINT('Ctrl Pts',(94.8079982251191,49.8294573519972,-27.260313182813));
#49325=CARTESIAN_POINT('Origin',(93.8167232166069,49.3274134386313,-27.2602817842482));
#49326=CARTESIAN_POINT('Ctrl Pts',(85.0298245038014,47.6968975526621,-27.7602817842482));
#49327=CARTESIAN_POINT('Ctrl Pts',(85.0296380331904,48.0304242192563,-27.7602817842482));
#49328=CARTESIAN_POINT('Ctrl Pts',(85.2981165475772,48.8100808751498,-27.7602817842482));
#49329=CARTESIAN_POINT('Ctrl Pts',(86.0618863205986,49.1922741092567,-27.7602817842482));
#49330=CARTESIAN_POINT('Ctrl Pts',(86.5063306204853,49.199777783405,-27.7602817842482));
#49331=CARTESIAN_POINT('Ctrl Pts',(85.1585409349831,47.6969670695489,-27.7602817356527));
#49332=CARTESIAN_POINT('Ctrl Pts',(85.1590220266407,48.0018498746706,-27.760301775941));
#49333=CARTESIAN_POINT('Ctrl Pts',(85.4065303131584,48.7134910943695,-27.7603005387611));
#49334=CARTESIAN_POINT('Ctrl Pts',(86.103849764281,49.0598598277335,-27.7602587496167));
#49335=CARTESIAN_POINT('Ctrl Pts',(86.5085935417835,49.0660256253093,-27.7602818262083));
#49336=CARTESIAN_POINT('Ctrl Pts',(85.4150114475859,47.6971050405481,-27.655496346003));
#49337=CARTESIAN_POINT('Ctrl Pts',(85.4167736396738,47.9451381747121,-27.6543851420553));
#49338=CARTESIAN_POINT('Ctrl Pts',(85.6222473633037,48.5213717479218,-27.6511059355707));
#49339=CARTESIAN_POINT('Ctrl Pts',(86.1870376384148,48.796157355691,-27.6478266667087));
#49340=CARTESIAN_POINT('Ctrl Pts',(86.5130996782824,48.7997251007715,-27.6466365595359));
#49341=CARTESIAN_POINT('Ctrl Pts',(85.526401089707,47.6971658111409,-27.4017784886212));
#49342=CARTESIAN_POINT('Ctrl Pts',(85.5273787074857,47.920157830732,-27.398573431831));
#49343=CARTESIAN_POINT('Ctrl Pts',(85.7104902818011,48.4400793174812,-27.3891164540091));
#49344=CARTESIAN_POINT('Ctrl Pts',(86.220188021204,48.6914205751859,-27.3797972941463));
#49345=CARTESIAN_POINT('Ctrl Pts',(86.5148635644168,48.6954255190959,-27.3764562859802));
#49346=CARTESIAN_POINT('Ctrl Pts',(85.5296635726728,47.6971670411784,-27.2729632977727));
#49347=CARTESIAN_POINT('Ctrl Pts',(85.5296374433373,47.9196517301694,-27.2690878004036));
#49348=CARTESIAN_POINT('Ctrl Pts',(85.7089091270091,48.4398215347591,-27.2576843623923));
#49349=CARTESIAN_POINT('Ctrl Pts',(86.2183786589819,48.6950168510524,-27.2465842389616));
#49350=CARTESIAN_POINT('Ctrl Pts',(86.5147840648465,48.7001612384838,-27.2426230364152));
#49351=CARTESIAN_POINT('Origin',(86.505521498156,49.1997638896676,-27.2602817842482));
#49352=CARTESIAN_POINT('Origin',(90.011411863125,49.2609748015038,-27.2602817842482));
#49353=CARTESIAN_POINT('Origin',(90.1602405269766,250.16891026106,-0.11650609651606));
#49354=CARTESIAN_POINT('',(90.4608282580625,178.002649685871,-1.06039982778065));
#49355=CARTESIAN_POINT('',(90.1602405269766,178.001018672773,-1.10710609654798));
#49356=CARTESIAN_POINT('Origin',(90.1602405269766,178.035611187265,-0.11650609651606));
#49357=CARTESIAN_POINT('',(90.1602405269766,197.139504615836,-1.10710609653282));
#49358=CARTESIAN_POINT('',(90.1602405269766,250.168910261061,-1.10710609653936));
#49359=CARTESIAN_POINT('',(90.4608282580436,197.137873601557,-1.06039982778504));
#49360=CARTESIAN_POINT('Origin',(90.1602405269766,197.104912101695,-0.11650609651606));
#49361=CARTESIAN_POINT('',(90.4608282580625,197.137873355914,-1.06039982778065));
#49362=CARTESIAN_POINT('Origin',(75.,380.329150788037,-1.10710609651604));
#49363=CARTESIAN_POINT('',(89.4470470526377,178.001015176615,-1.10710623810944));
#49364=CARTESIAN_POINT('',(74.9999963731784,178.001018944137,-1.10710609658853));
#49365=CARTESIAN_POINT('',(88.447659463854,179.000401784927,-1.10711177882302));
#49366=CARTESIAN_POINT('Origin',(89.4482658003448,179.001621222245,-1.10710609658817));
#49367=CARTESIAN_POINT('',(88.4476598027797,196.1401138198,-1.10710623730627));
#49368=CARTESIAN_POINT('',(88.4476666774766,380.329150546981,-1.10710609651604));
#49369=CARTESIAN_POINT('',(89.4470469259955,197.139504619462,-1.1071061013741));
#49370=CARTESIAN_POINT('Origin',(89.4482657838874,196.138895072243,-1.10710609658204));
#49371=CARTESIAN_POINT('',(75.0000000039996,197.139504616244,-1.10710609658168));
#49372=CARTESIAN_POINT('Origin',(87.179843568538,250.16891026106,-2.09770609651712));
#49373=CARTESIAN_POINT('',(87.1798435685382,201.394315377012,-1.1071060931817));
#49374=CARTESIAN_POINT('',(87.1798435685376,135.16891026106,-1.10710609651711));
#49375=CARTESIAN_POINT('Ctrl Pts',(87.1798435685377,201.394315377012,-1.10710609651712));
#49376=CARTESIAN_POINT('Ctrl Pts',(86.924826393452,201.394315019211,-1.10710609651721));
#49377=CARTESIAN_POINT('Ctrl Pts',(86.4166787046728,201.39431430361,-1.31430024161185));
#49378=CARTESIAN_POINT('Ctrl Pts',(86.1962568766582,201.394313588008,-1.81685143811611));
#49379=CARTESIAN_POINT('Ctrl Pts',(86.1895828638938,201.394313230207,-2.07178126599483));
#49380=CARTESIAN_POINT('Origin',(75.,380.329150788037,-1.10710609651604));
#49381=CARTESIAN_POINT('',(90.160240526977,201.342279290179,-1.10710609651604));
#49382=CARTESIAN_POINT('',(90.1602405269769,135.16891026106,-1.10710609651604));
#49383=CARTESIAN_POINT('',(80.9397522712014,201.503263928875,-1.10710609658011));
#49384=CARTESIAN_POINT('Origin',(90.1602405269766,250.16891026106,-0.11650609651606));
#49385=CARTESIAN_POINT('',(90.1602405269769,173.79823701251,-1.10710609651604));
#49386=CARTESIAN_POINT('',(90.1602405269769,135.16891026106,-1.10710609651604));
#49387=CARTESIAN_POINT('Ctrl Pts',(90.1602405269769,173.79823701251,-1.10710609651604));
#49388=CARTESIAN_POINT('Ctrl Pts',(90.1890392868278,173.7992474047,-1.10710609651603));
#49389=CARTESIAN_POINT('Ctrl Pts',(90.2183499577773,173.800361149641,-1.10585353121094));
#49390=CARTESIAN_POINT('Ctrl Pts',(90.2481765628672,173.801593524181,-1.10319531485778));
#49391=CARTESIAN_POINT('Ctrl Pts',(90.2771701732935,173.802791481079,-1.10061133692466));
#49392=CARTESIAN_POINT('Ctrl Pts',(90.3066519182137,173.804101533951,-1.09669889448226));
#49393=CARTESIAN_POINT('Ctrl Pts',(90.3365937457311,173.805537715106,-1.0912819180437));
#49394=CARTESIAN_POINT('Ctrl Pts',(90.3651529769566,173.806907579041,-1.08611507635503));
#49395=CARTESIAN_POINT('Ctrl Pts',(90.3941312098978,173.808392191975,-1.07957904996706));
#49396=CARTESIAN_POINT('Ctrl Pts',(90.4234675404484,173.810003730724,-1.07149295473908));
#49397=CARTESIAN_POINT('Ctrl Pts',(90.450384878599,173.81148238646,-1.06407361648225));
#49398=CARTESIAN_POINT('Ctrl Pts',(90.4776037450405,173.813067899104,-1.05534881029232));
#49399=CARTESIAN_POINT('Ctrl Pts',(90.5050427716632,173.814769674825,-1.04516091508914));
#49400=CARTESIAN_POINT('Ctrl Pts',(90.5274980625236,173.816162357929,-1.03682344185484));
#49401=CARTESIAN_POINT('Ctrl Pts',(90.5501562580773,173.817632905942,-1.0274795059979));
#49402=CARTESIAN_POINT('Ctrl Pts',(90.5727662888071,173.819165852652,-1.01712302719533));
#49403=CARTESIAN_POINT('Ctrl Pts',(90.5951014890238,173.820680166015,-1.00689243395286));
#49404=CARTESIAN_POINT('Ctrl Pts',(90.6173890659422,173.822255370351,-0.995673786833561));
#49405=CARTESIAN_POINT('Ctrl Pts',(90.6393964930876,173.823876556606,-0.983511240756954));
#49406=CARTESIAN_POINT('Ctrl Pts',(90.6612311478805,173.825485015514,-0.971444178431555));
#49407=CARTESIAN_POINT('Ctrl Pts',(90.6827894462724,173.827138737202,-0.95844816434447));
#49408=CARTESIAN_POINT('Ctrl Pts',(90.7038627401277,173.828823161002,-0.944614331814219));
#49409=CARTESIAN_POINT('Ctrl Pts',(90.7249160056689,173.830505983906,-0.930793647126233));
#49410=CARTESIAN_POINT('Ctrl Pts',(90.7454846490542,173.832219450591,-0.916137040905754));
#49411=CARTESIAN_POINT('Ctrl Pts',(90.7653876007931,173.833949041868,-0.900779887389707));
#49412=CARTESIAN_POINT('Ctrl Pts',(90.7853971061714,173.83568789279,-0.88534051689295));
#49413=CARTESIAN_POINT('Ctrl Pts',(90.8047333050918,173.837443041417,-0.869193496219714));
#49414=CARTESIAN_POINT('Ctrl Pts',(90.8232471705358,173.839199734118,-0.85251598136564));
#49415=CARTESIAN_POINT('Ctrl Pts',(90.8318000597189,173.840011277123,-0.844811434909489));
#49416=CARTESIAN_POINT('Ctrl Pts',(90.840177979504,173.840823149662,-0.836994184300526));
#49417=CARTESIAN_POINT('Ctrl Pts',(90.8483691087534,173.841633897125,-0.829084102731411));
#49418=CARTESIAN_POINT('Ctrl Pts',(90.8752544883589,173.844294977503,-0.803121193439922));
#49419=CARTESIAN_POINT('Ctrl Pts',(90.9002239555603,173.846943937218,-0.776072534628407));
#49420=CARTESIAN_POINT('Ctrl Pts',(90.9233461156782,173.849585629932,-0.748137492578945));
#49421=CARTESIAN_POINT('Ctrl Pts',(90.9473105363383,173.8523235504,-0.719184873298657));
#49422=CARTESIAN_POINT('Ctrl Pts',(90.9692915489997,173.855053664801,-0.689279693832285));
#49423=CARTESIAN_POINT('Ctrl Pts',(90.9893590100331,173.857781376759,-0.658586257612142));
#49424=CARTESIAN_POINT('Ctrl Pts',(91.0100827244749,173.860598291345,-0.626889073478846));
#49425=CARTESIAN_POINT('Ctrl Pts',(91.0287665880114,173.863412643787,-0.594350561079264));
#49426=CARTESIAN_POINT('Ctrl Pts',(91.0454663434833,173.866230385368,-0.56109985916901));
#49427=CARTESIAN_POINT('Ctrl Pts',(91.0627403396004,173.869145018293,-0.526705792941475));
#49428=CARTESIAN_POINT('Ctrl Pts',(91.0778923078594,173.872063277444,-0.491548800368396));
#49429=CARTESIAN_POINT('Ctrl Pts',(91.0909476784071,173.874991749382,-0.455729560144537));
#49430=CARTESIAN_POINT('Ctrl Pts',(91.1040463504748,173.877929934356,-0.41979151612684));
#49431=CARTESIAN_POINT('Ctrl Pts',(91.1150350118994,173.880878399976,-0.38318557747173));
#49432=CARTESIAN_POINT('Ctrl Pts',(91.1238930706324,173.883843798558,-0.345988416326466));
#49433=CARTESIAN_POINT('Ctrl Pts',(91.1325944395034,173.886756742318,-0.309449234341946));
#49434=CARTESIAN_POINT('Ctrl Pts',(91.1392400401101,173.889686025287,-0.2723382988891));
#49435=CARTESIAN_POINT('Ctrl Pts',(91.1437613213745,173.89263795297,-0.23472287614921));
#49436=CARTESIAN_POINT('Ctrl Pts',(91.1470811563464,173.894805460848,-0.207103051459688));
#49437=CARTESIAN_POINT('Ctrl Pts',(91.1492546371208,173.896985177633,-0.179211027421514));
#49438=CARTESIAN_POINT('Ctrl Pts',(91.1502370802217,173.899179599557,-0.151077537949591));
#49439=CARTESIAN_POINT('Origin',(87.179843568538,250.16891026106,-2.09770609651712));
#49440=CARTESIAN_POINT('',(87.1798435685375,173.746200925675,-1.10710609318671));
#49441=CARTESIAN_POINT('Ctrl Pts',(86.1895828624701,173.746200925676,-2.07178132037689));
#49442=CARTESIAN_POINT('Ctrl Pts',(86.1962568614718,173.746200925676,-1.81685148306825));
#49443=CARTESIAN_POINT('Ctrl Pts',(86.4166786778317,173.746200925676,-1.31430025709711));
#49444=CARTESIAN_POINT('Ctrl Pts',(86.9248263843839,173.746200925676,-1.10710609651763));
#49445=CARTESIAN_POINT('Ctrl Pts',(87.179843568536,173.746200925676,-1.10710609651712));
#49446=CARTESIAN_POINT('',(87.1798435685376,135.16891026106,-1.10710609651711));
#49447=CARTESIAN_POINT('Origin',(75.,380.329150788037,-1.10710609651604));
#49448=CARTESIAN_POINT('',(84.3160751000216,173.696201107939,-1.10710609659007));
#49449=CARTESIAN_POINT('Origin',(92.808,198.070258159891,-27.7603998274905));
#49450=CARTESIAN_POINT('',(88.5331445655221,198.053407129307,-27.2778495760193));
#49451=CARTESIAN_POINT('',(88.5182960798241,198.068255611534,-27.7030545905864));
#49452=CARTESIAN_POINT('',(91.791758148134,198.053407125239,-27.2778495761646));
#49453=CARTESIAN_POINT('',(91.404,198.053407125238,-27.2778495761319));
#49454=CARTESIAN_POINT('',(90.8762246275537,197.137873606122,-1.06039982775935));
#49455=CARTESIAN_POINT('',(91.7970517464128,198.058700724776,-27.429438433278));
#49456=CARTESIAN_POINT('',(91.4852256782489,197.137873605914,-1.06039982778064));
#49457=CARTESIAN_POINT('Origin',(87.5169098586335,198.070258151108,-27.7604000705283));
#49458=CARTESIAN_POINT('',(87.5337553896242,178.086500004305,-27.2778496315944));
#49459=CARTESIAN_POINT('',(87.5284635251639,178.081206422823,-27.4294385515225));
#49460=CARTESIAN_POINT('',(87.5337546731146,197.054016306001,-27.2778495906923));
#49461=CARTESIAN_POINT('',(87.5337537391015,186.570258151344,-27.2778495761319));
#49462=CARTESIAN_POINT('',(87.5189088165752,197.068864810861,-27.7030547144365));
#49463=CARTESIAN_POINT('Origin',(94.808,180.426510206204,-24.8805613784808));
#49464=CARTESIAN_POINT('',(92.9575856985312,182.255310206186,-24.8805534158859));
#49465=CARTESIAN_POINT('',(92.9575858974464,178.597710206221,-24.8805534688994));
#49466=CARTESIAN_POINT('Ctrl Pts',(92.9575858974464,178.597710206221,-24.8805534688994));
#49467=CARTESIAN_POINT('Ctrl Pts',(92.9550616899617,178.597710475728,-24.8169626013336));
#49468=CARTESIAN_POINT('Ctrl Pts',(92.9525644967021,178.600959899795,-24.7540522871759));
#49469=CARTESIAN_POINT('Ctrl Pts',(92.95010803366,178.607217344784,-24.6921680653191));
#49470=CARTESIAN_POINT('Ctrl Pts',(92.9475853606017,178.613643449154,-24.6286158536483));
#49471=CARTESIAN_POINT('Ctrl Pts',(92.9451056405251,178.623241888738,-24.5661457310652));
#49472=CARTESIAN_POINT('Ctrl Pts',(92.9426815970959,178.635764293281,-24.5050782373598));
#49473=CARTESIAN_POINT('Ctrl Pts',(92.9402184204977,178.648488856485,-24.4430248848525));
#49474=CARTESIAN_POINT('Ctrl Pts',(92.9378127260376,178.66423255359,-24.3824196458805));
#49475=CARTESIAN_POINT('Ctrl Pts',(92.9354757674627,178.682747978662,-24.3235460294504));
#49476=CARTESIAN_POINT('Ctrl Pts',(92.9330811239629,178.701720434045,-24.2632191907918));
#49477=CARTESIAN_POINT('Ctrl Pts',(92.9307586471509,178.723603120541,-24.2047104048557));
#49478=CARTESIAN_POINT('Ctrl Pts',(92.9285183425918,178.748143770389,-24.1482717359309));
#49479=CARTESIAN_POINT('Ctrl Pts',(92.9276830981363,178.757293170026,-24.1272299159232));
#49480=CARTESIAN_POINT('Ctrl Pts',(92.9268592553536,178.766812162697,-24.106475331519));
#49481=CARTESIAN_POINT('Ctrl Pts',(92.926047262652,178.776688160015,-24.0860192792086));
#49482=CARTESIAN_POINT('Ctrl Pts',(92.9238744298647,178.803115602946,-24.0312803867583));
#49483=CARTESIAN_POINT('Ctrl Pts',(92.9217865089116,178.832095643979,-23.9786806279726));
#49484=CARTESIAN_POINT('Ctrl Pts',(92.9197858649944,178.863188143381,-23.9282795879806));
#49485=CARTESIAN_POINT('Ctrl Pts',(92.9177225537338,178.895254571387,-23.8762998066361));
#49486=CARTESIAN_POINT('Ctrl Pts',(92.9157520706598,178.92956787945,-23.8266585909419));
#49487=CARTESIAN_POINT('Ctrl Pts',(92.9138760054124,178.965695205925,-23.7793959877616));
#49488=CARTESIAN_POINT('Ctrl Pts',(92.9119623547478,179.002546313538,-23.7311865173752));
#49489=CARTESIAN_POINT('Ctrl Pts',(92.9101469386008,179.041284965054,-23.6854518111422));
#49490=CARTESIAN_POINT('Ctrl Pts',(92.9084304675141,179.081501856632,-23.6422097693451));
#49491=CARTESIAN_POINT('Ctrl Pts',(92.9066784317322,179.12255202848,-23.5980717671973));
#49492=CARTESIAN_POINT('Ctrl Pts',(92.9050294790906,179.165142450459,-23.5565306776899));
#49493=CARTESIAN_POINT('Ctrl Pts',(92.9034834267426,179.208887760136,-23.5175818944749));
#49494=CARTESIAN_POINT('Ctrl Pts',(92.9027725190758,179.229002781519,-23.4996724177101));
#49495=CARTESIAN_POINT('Ctrl Pts',(92.902083355748,179.249362660858,-23.4823107332315));
#49496=CARTESIAN_POINT('Ctrl Pts',(92.9014158586113,179.269933255121,-23.4654948723011));
#49497=CARTESIAN_POINT('Ctrl Pts',(92.9009876576907,179.283129337795,-23.4547074595396));
#49498=CARTESIAN_POINT('Ctrl Pts',(92.9005684206285,179.29641086069,-23.4441458679646));
#49499=CARTESIAN_POINT('Ctrl Pts',(92.9001584108182,179.309758963868,-23.4338167330961));
#49500=CARTESIAN_POINT('Ctrl Pts',(92.8987545114505,179.355463708344,-23.3984491259116));
#49501=CARTESIAN_POINT('Ctrl Pts',(92.8974579393574,179.401974942748,-23.3657853513356));
#49502=CARTESIAN_POINT('Ctrl Pts',(92.896266623634,179.448922830621,-23.3357732382843));
#49503=CARTESIAN_POINT('Ctrl Pts',(92.8950628967236,179.496359823949,-23.305448457531));
#49504=CARTESIAN_POINT('Ctrl Pts',(92.8939666265261,179.544242656708,-23.2778307702482));
#49505=CARTESIAN_POINT('Ctrl Pts',(92.8929743700281,179.592232598874,-23.2528334386349));
#49506=CARTESIAN_POINT('Ctrl Pts',(92.8919621113427,179.641189935881,-23.2273322037338));
#49507=CARTESIAN_POINT('Ctrl Pts',(92.8910580987528,179.690258738858,-23.2045579487529));
#49508=CARTESIAN_POINT('Ctrl Pts',(92.8902573785114,179.739123510626,-23.1843858768677));
#49509=CARTESIAN_POINT('Ctrl Pts',(92.8895720373108,179.780947158405,-23.1671204809807));
#49510=CARTESIAN_POINT('Ctrl Pts',(92.8889623410663,179.822622123532,-23.1517607637718));
#49511=CARTESIAN_POINT('Ctrl Pts',(92.8884244881819,179.863975260381,-23.1382109538814));
#49512=CARTESIAN_POINT('Ctrl Pts',(92.8879029366249,179.904075060035,-23.1250718137008));
#49513=CARTESIAN_POINT('Ctrl Pts',(92.887449765005,179.94379364075,-23.1136553298043));
#49514=CARTESIAN_POINT('Ctrl Pts',(92.8870587021555,179.983178628043,-23.1038107435858));
#49515=CARTESIAN_POINT('Ctrl Pts',(92.88694378589,179.99475215302,-23.1009178503208));
#49516=CARTESIAN_POINT('Ctrl Pts',(92.8868342435519,180.006297085776,-23.0981609633283));
#49517=CARTESIAN_POINT('Ctrl Pts',(92.8867299431297,180.01781513389,-23.0955369401802));
#49518=CARTESIAN_POINT('Ctrl Pts',(92.8863828478221,180.056145376158,-23.0868046061959));
#49519=CARTESIAN_POINT('Ctrl Pts',(92.8860936484819,180.094176102544,-23.07953975223));
#49520=CARTESIAN_POINT('Ctrl Pts',(92.8858558480675,180.131968531806,-23.0735854547744));
#49521=CARTESIAN_POINT('Ctrl Pts',(92.8856123247554,180.170670472555,-23.0674878613719));
#49522=CARTESIAN_POINT('Ctrl Pts',(92.8854227082506,180.209122992085,-23.062764768094));
#49523=CARTESIAN_POINT('Ctrl Pts',(92.8852820852665,180.24741217961,-23.0592996523423));
#49524=CARTESIAN_POINT('Ctrl Pts',(92.885137463611,180.28679013562,-23.0557360046271));
#49525=CARTESIAN_POINT('Ctrl Pts',(92.8850446619008,180.325995843235,-23.0535029061146));
#49526=CARTESIAN_POINT('Ctrl Pts',(92.8850004579273,180.365136598153,-23.0525270834125));
#49527=CARTESIAN_POINT('Ctrl Pts',(92.8849773412901,180.385605405774,-23.0520167731948));
#49528=CARTESIAN_POINT('Ctrl Pts',(92.8849675498015,180.406056625582,-23.0518511756553));
#49529=CARTESIAN_POINT('Ctrl Pts',(92.8849708441487,180.426506318242,-23.0520253938306));
#49530=CARTESIAN_POINT('Ctrl Pts',(92.884977050211,180.465030511046,-23.052353595075));
#49531=CARTESIAN_POINT('Ctrl Pts',(92.8850352651832,180.503493138431,-23.0538840044505));
#49532=CARTESIAN_POINT('Ctrl Pts',(92.8851438186559,180.542026452233,-23.0566122714741));
#49533=CARTESIAN_POINT('Ctrl Pts',(92.8852518487213,180.580373971742,-23.0593273837391));
#49534=CARTESIAN_POINT('Ctrl Pts',(92.8854097375954,180.61879206041,-23.063228942852));
#49535=CARTESIAN_POINT('Ctrl Pts',(92.8856178504547,180.657405131434,-23.0683633130375));
#49536=CARTESIAN_POINT('Ctrl Pts',(92.8858233518606,180.695533675755,-23.0734332558311));
#49537=CARTESIAN_POINT('Ctrl Pts',(92.8860778284478,180.733852896122,-23.0797053564736));
#49538=CARTESIAN_POINT('Ctrl Pts',(92.8863835333849,180.772468536872,-23.0872721713204));
#49539=CARTESIAN_POINT('Ctrl Pts',(92.8866790180851,180.809793190959,-23.0945860146548));
#49540=CARTESIAN_POINT('Ctrl Pts',(92.8870223703241,180.847395245638,-23.1031096306172));
#49541=CARTESIAN_POINT('Ctrl Pts',(92.8874173237839,180.88534965763,-23.1129694411079));
#49542=CARTESIAN_POINT('Ctrl Pts',(92.8877683302255,180.919080829658,-23.1217321368362));
#49543=CARTESIAN_POINT('Ctrl Pts',(92.8881601142895,180.953090344035,-23.131550738636));
#49544=CARTESIAN_POINT('Ctrl Pts',(92.888596436212,180.987411552881,-23.1425427389982));
#49545=CARTESIAN_POINT('Ctrl Pts',(92.8892041590106,181.035215204316,-23.1578527403521));
#49546=CARTESIAN_POINT('Ctrl Pts',(92.8899019366957,181.083584673672,-23.1754314412436));
#49547=CARTESIAN_POINT('Ctrl Pts',(92.8906988290456,181.13220148271,-23.1955070793178));
#49548=CARTESIAN_POINT('Ctrl Pts',(92.8914691812903,181.179199132993,-23.2149141082055));
#49549=CARTESIAN_POINT('Ctrl Pts',(92.892332159122,181.226427849793,-23.2366545987719));
#49550=CARTESIAN_POINT('Ctrl Pts',(92.8932956348856,181.273550060757,-23.2609268743513));
#49551=CARTESIAN_POINT('Ctrl Pts',(92.8942490210249,181.320178802738,-23.2849449679883));
#49552=CARTESIAN_POINT('Ctrl Pts',(92.8953008147232,181.366703348044,-23.3114421851085));
#49553=CARTESIAN_POINT('Ctrl Pts',(92.8964582844377,181.412746539941,-23.3406016356563));
#49554=CARTESIAN_POINT('Ctrl Pts',(92.8976014212643,181.458219581368,-23.3694000062322));
#49555=CARTESIAN_POINT('Ctrl Pts',(92.8988476359564,181.503223162848,-23.4007951565609));
#49556=CARTESIAN_POINT('Ctrl Pts',(92.9002035320858,181.547343882796,-23.4349534465297));
#49557=CARTESIAN_POINT('Ctrl Pts',(92.9003929895605,181.553508809448,-23.4397263367373));
#49558=CARTESIAN_POINT('Ctrl Pts',(92.9005845877834,181.559656417589,-23.4445531575461));
#49559=CARTESIAN_POINT('Ctrl Pts',(92.9007783440932,181.565785499579,-23.4494343457655));
#49560=CARTESIAN_POINT('Ctrl Pts',(92.9008642732974,181.568503693061,-23.4515991094319));
#49561=CARTESIAN_POINT('Ctrl Pts',(92.9009506269632,181.571218242442,-23.4537745663045));
#49562=CARTESIAN_POINT('Ctrl Pts',(92.9010374050424,181.573929073226,-23.4559607151768));
#49563=CARTESIAN_POINT('Ctrl Pts',(92.9025426764248,181.62095173191,-23.4938821276239));
#49564=CARTESIAN_POINT('Ctrl Pts',(92.9041673806187,181.666597577096,-23.534812406231));
#49565=CARTESIAN_POINT('Ctrl Pts',(92.9059091195464,181.710580134478,-23.5786911227268));
#49566=CARTESIAN_POINT('Ctrl Pts',(92.907598481175,181.753240055315,-23.6212503253626));
#49567=CARTESIAN_POINT('Ctrl Pts',(92.9093979538192,181.794335291142,-23.6665835377267));
#49568=CARTESIAN_POINT('Ctrl Pts',(92.9113042143519,181.833567443885,-23.7146070285983));
#49569=CARTESIAN_POINT('Ctrl Pts',(92.913156110064,181.871680731233,-23.7612609330885));
#49570=CARTESIAN_POINT('Ctrl Pts',(92.9151087981409,181.908035755345,-23.8104540724728));
#49571=CARTESIAN_POINT('Ctrl Pts',(92.9171580139994,181.942322453283,-23.8620789990563));
#49572=CARTESIAN_POINT('Ctrl Pts',(92.9191516824295,181.975679752841,-23.9123045455308));
#49573=CARTESIAN_POINT('Ctrl Pts',(92.9212367244764,182.007079403601,-23.9648320323149));
#49574=CARTESIAN_POINT('Ctrl Pts',(92.9234079229551,182.036199866808,-24.0195300143009));
#49575=CARTESIAN_POINT('Ctrl Pts',(92.9255230537185,182.064568340799,-24.0728155087077));
#49576=CARTESIAN_POINT('Ctrl Pts',(92.9277199561617,182.090773884477,-24.1281610354852));
#49577=CARTESIAN_POINT('Ctrl Pts',(92.9299924528619,182.11448362256,-24.1854109596068));
#49578=CARTESIAN_POINT('Ctrl Pts',(92.9321802300393,182.137309452782,-24.2405265852479));
#49579=CARTESIAN_POINT('Ctrl Pts',(92.9344380739073,182.157822082274,-24.2974073558186));
#49580=CARTESIAN_POINT('Ctrl Pts',(92.9367591247163,182.175690820154,-24.3558804479105));
#49581=CARTESIAN_POINT('Ctrl Pts',(92.9390343394421,182.193206686416,-24.4131988140902));
#49582=CARTESIAN_POINT('Ctrl Pts',(92.9413702965654,182.20818213182,-24.472047414535));
#49583=CARTESIAN_POINT('Ctrl Pts',(92.9437591291167,182.220272080703,-24.532228052014));
#49584=CARTESIAN_POINT('Ctrl Pts',(92.9460744879865,182.231990177212,-24.5905577045877));
#49585=CARTESIAN_POINT('Ctrl Pts',(92.9484395235534,182.240997554572,-24.6501388118151));
#49586=CARTESIAN_POINT('Ctrl Pts',(92.9508456629417,182.246947609209,-24.7107553937233));
#49587=CARTESIAN_POINT('Ctrl Pts',(92.9530601482277,182.252423729383,-24.7665437364027));
#49588=CARTESIAN_POINT('Ctrl Pts',(92.9553094420741,182.255309938822,-24.8232089654996));
#49589=CARTESIAN_POINT('Ctrl Pts',(92.9575856985312,182.255310206186,-24.8805534158859));
#49590=CARTESIAN_POINT('',(93.8818615348308,182.255310206035,-24.8805613784892));
#49591=CARTESIAN_POINT('',(94.808,182.255310206204,-24.8805613784807));
#49592=CARTESIAN_POINT('',(93.8818615348307,178.597710206373,-24.8805613784875));
#49593=CARTESIAN_POINT('Origin',(93.8818615348307,180.426510206204,-24.8805613784808));
#49594=CARTESIAN_POINT('',(94.808,178.597710206204,-24.8805613784806));
#49595=CARTESIAN_POINT('Origin',(94.808,194.714010206204,-24.8805613784807));
#49596=CARTESIAN_POINT('',(92.9575856985326,196.542810206186,-24.8805534158873));
#49597=CARTESIAN_POINT('',(92.9575858974464,192.885210206221,-24.8805534688995));
#49598=CARTESIAN_POINT('Ctrl Pts',(92.9575858974464,192.885210206221,-24.8805534688995));
#49599=CARTESIAN_POINT('Ctrl Pts',(92.9550616380389,192.885210475714,-24.8169612932721));
#49600=CARTESIAN_POINT('Ctrl Pts',(92.9525643898572,192.888459791808,-24.7540495954946));
#49601=CARTESIAN_POINT('Ctrl Pts',(92.9501078707001,192.894717104354,-24.6921639599658));
#49602=CARTESIAN_POINT('Ctrl Pts',(92.9475851494017,192.901143048799,-24.6286105330112));
#49603=CARTESIAN_POINT('Ctrl Pts',(92.9451053795078,192.910741279038,-24.5661391554113));
#49604=CARTESIAN_POINT('Ctrl Pts',(92.9426812863711,192.923263504894,-24.5050704094523));
#49605=CARTESIAN_POINT('Ctrl Pts',(92.940218064477,192.93598785959,-24.4430159158326));
#49606=CARTESIAN_POINT('Ctrl Pts',(92.9378123245919,192.951731367028,-24.3824095324956));
#49607=CARTESIAN_POINT('Ctrl Pts',(92.9354753220343,192.970246693712,-24.3235348080351));
#49608=CARTESIAN_POINT('Ctrl Pts',(92.9330806423009,192.989218978283,-24.2632070565658));
#49609=CARTESIAN_POINT('Ctrl Pts',(92.9307581302379,193.011101568319,-24.204697382573));
#49610=CARTESIAN_POINT('Ctrl Pts',(92.9285177928488,193.03564226338,-24.1482578865789));
#49611=CARTESIAN_POINT('Ctrl Pts',(92.9276827187539,193.044789679664,-24.1272203583666));
#49612=CARTESIAN_POINT('Ctrl Pts',(92.9268590416809,193.054306546964,-24.1064699485904));
#49613=CARTESIAN_POINT('Ctrl Pts',(92.9260472098179,193.064180288149,-24.0860179481902));
#49614=CARTESIAN_POINT('Ctrl Pts',(92.9238743375069,193.09060740909,-24.0312780600443));
#49615=CARTESIAN_POINT('Ctrl Pts',(92.9217863788596,193.119587297312,-23.9786773516505));
#49616=CARTESIAN_POINT('Ctrl Pts',(92.9197856995643,193.150679787823,-23.9282754203975));
#49617=CARTESIAN_POINT('Ctrl Pts',(92.9177223614959,193.182746056247,-23.8762949637011));
#49618=CARTESIAN_POINT('Ctrl Pts',(92.9157518532073,193.217059336725,-23.82665311279));
#49619=CARTESIAN_POINT('Ctrl Pts',(92.9138757647902,193.253186745411,-23.7793899259098));
#49620=CARTESIAN_POINT('Ctrl Pts',(92.9119620967127,193.290037817086,-23.7311800168505));
#49621=CARTESIAN_POINT('Ctrl Pts',(92.9101466646427,193.328776534615,-23.6854449094773));
#49622=CARTESIAN_POINT('Ctrl Pts',(92.9084301795315,193.368993573688,-23.6422025143707));
#49623=CARTESIAN_POINT('Ctrl Pts',(92.9066781345669,193.410043775839,-23.5980642808888));
#49624=CARTESIAN_POINT('Ctrl Pts',(92.9050291741178,193.45263430397,-23.5565229946903));
#49625=CARTESIAN_POINT('Ctrl Pts',(92.9034831156992,193.496379776366,-23.5175740585412));
#49626=CARTESIAN_POINT('Ctrl Pts',(92.9027723998537,193.516489366033,-23.4996694142196));
#49627=CARTESIAN_POINT('Ctrl Pts',(92.9020834168083,193.536843691644,-23.4823122714869));
#49628=CARTESIAN_POINT('Ctrl Pts',(92.9014160885133,193.557408635994,-23.4655006640869));
#49629=CARTESIAN_POINT('Ctrl Pts',(92.9009879094372,193.570603758902,-23.4547138016409));
#49630=CARTESIAN_POINT('Ctrl Pts',(92.9005686928158,193.583884326766,-23.4441527250196));
#49631=CARTESIAN_POINT('Ctrl Pts',(92.9001587023911,193.597231471285,-23.4338240785212));
#49632=CARTESIAN_POINT('Ctrl Pts',(92.8987547855272,193.642935663747,-23.3984560305645));
#49633=CARTESIAN_POINT('Ctrl Pts',(92.8974581957447,193.689446418058,-23.3657918103507));
#49634=CARTESIAN_POINT('Ctrl Pts',(92.8962668623736,193.736393888963,-23.3357792527104));
#49635=CARTESIAN_POINT('Ctrl Pts',(92.8950631187347,193.783830417507,-23.3054540505267));
#49636=CARTESIAN_POINT('Ctrl Pts',(92.8939668316546,193.831712849106,-23.2778359379314));
#49637=CARTESIAN_POINT('Ctrl Pts',(92.8929745583819,193.879702445955,-23.2528381837214));
#49638=CARTESIAN_POINT('Ctrl Pts',(92.8919622832145,193.928659400171,-23.2273365335992));
#49639=CARTESIAN_POINT('Ctrl Pts',(92.8910582541204,193.977727878327,-23.2045618628357));
#49640=CARTESIAN_POINT('Ctrl Pts',(92.8902575176462,194.02659237599,-23.1843893820104));
#49641=CARTESIAN_POINT('Ctrl Pts',(92.8895720016404,194.068425608704,-23.1671195823574));
#49642=CARTESIAN_POINT('Ctrl Pts',(92.8889621663385,194.110110125252,-23.1517563619596));
#49643=CARTESIAN_POINT('Ctrl Pts',(92.8884242075803,194.151472656345,-23.1382038848516));
#49644=CARTESIAN_POINT('Ctrl Pts',(92.8879026678575,194.19157276192,-23.1250650428009));
#49645=CARTESIAN_POINT('Ctrl Pts',(92.8874495095584,194.231291634374,-23.1136488944889));
#49646=CARTESIAN_POINT('Ctrl Pts',(92.887058461757,194.270676889182,-23.1038046806583));
#49647=CARTESIAN_POINT('Ctrl Pts',(92.886943614943,194.282243943175,-23.1009135338712));
#49648=CARTESIAN_POINT('Ctrl Pts',(92.8868341361259,194.29378243523,-23.0981582426659));
#49649=CARTESIAN_POINT('Ctrl Pts',(92.8867298935201,194.305294069725,-23.0955356698296));
#49650=CARTESIAN_POINT('Ctrl Pts',(92.8863827943567,194.34362464168,-23.0868032246795));
#49651=CARTESIAN_POINT('Ctrl Pts',(92.8860935936045,194.381655660776,-23.0795383116594));
#49652=CARTESIAN_POINT('Ctrl Pts',(92.8858557940589,194.419448339391,-23.0735839968759));
#49653=CARTESIAN_POINT('Ctrl Pts',(92.8856122715363,194.458150551409,-23.0674863832213));
#49654=CARTESIAN_POINT('Ctrl Pts',(92.8854226582578,194.49660329651,-23.0627633145932));
#49655=CARTESIAN_POINT('Ctrl Pts',(92.8852820407593,194.534892657778,-23.0592982571911));
#49656=CARTESIAN_POINT('Ctrl Pts',(92.8851374243934,194.574270888344,-23.0557346608085));
#49657=CARTESIAN_POINT('Ctrl Pts',(92.8850446306147,194.613476814824,-23.053501655753));
#49658=CARTESIAN_POINT('Ctrl Pts',(92.8850004369965,194.652617728136,-23.0525259558526));
#49659=CARTESIAN_POINT('Ctrl Pts',(92.8849773187398,194.673092849172,-23.0520155545394));
#49660=CARTESIAN_POINT('Ctrl Pts',(92.884967534401,194.69355035515,-23.0518500836367));
#49661=CARTESIAN_POINT('Ctrl Pts',(92.8849708444403,194.714006320923,-23.0520246404556));
#49662=CARTESIAN_POINT('Ctrl Pts',(92.8849770781746,194.752530654206,-23.0523533800099));
#49663=CARTESIAN_POINT('Ctrl Pts',(92.8850353176938,194.790993383503,-23.0538843484258));
#49664=CARTESIAN_POINT('Ctrl Pts',(92.8851438938196,194.82952675984,-23.0566131916208));
#49665=CARTESIAN_POINT('Ctrl Pts',(92.8852519467756,194.867874464663,-23.0593288859954));
#49666=CARTESIAN_POINT('Ctrl Pts',(92.8854098569841,194.906292700075,-23.0632310517903));
#49667=CARTESIAN_POINT('Ctrl Pts',(92.8856179908378,194.944905880427,-23.0683660501347));
#49668=CARTESIAN_POINT('Ctrl Pts',(92.8858235134196,194.983034615243,-23.0734366241815));
#49669=CARTESIAN_POINT('Ctrl Pts',(92.8860780110629,195.021353990429,-23.0797093822229));
#49670=CARTESIAN_POINT('Ctrl Pts',(92.8863837381365,195.059969753152,-23.0872768785892));
#49671=CARTESIAN_POINT('Ctrl Pts',(92.8866792453511,195.097294666346,-23.0945914083318));
#49672=CARTESIAN_POINT('Ctrl Pts',(92.8870226214753,195.134896951542,-23.1031157423793));
#49673=CARTESIAN_POINT('Ctrl Pts',(92.8874176013387,195.172851569995,-23.1129763027553));
#49674=CARTESIAN_POINT('Ctrl Pts',(92.8877686139894,195.206581267277,-23.121739234121));
#49675=CARTESIAN_POINT('Ctrl Pts',(92.888160402252,195.240589260367,-23.1315579931039));
#49676=CARTESIAN_POINT('Ctrl Pts',(92.8885967266126,195.274908900931,-23.1425500548883));
#49677=CARTESIAN_POINT('Ctrl Pts',(92.889204458521,195.322710817442,-23.1578602857381));
#49678=CARTESIAN_POINT('Ctrl Pts',(92.889902239435,195.371078458981,-23.1754390679744));
#49679=CARTESIAN_POINT('Ctrl Pts',(92.8906991272203,195.419693384936,-23.195514591057));
#49680=CARTESIAN_POINT('Ctrl Pts',(92.8914695384296,195.466693081233,-23.2149231054037));
#49681=CARTESIAN_POINT('Ctrl Pts',(92.892332583186,195.513923831006,-23.2366652819652));
#49682=CARTESIAN_POINT('Ctrl Pts',(92.8932961338475,195.561048026679,-23.2609394444021));
#49683=CARTESIAN_POINT('Ctrl Pts',(92.894249599731,195.607679007966,-23.2849595469883));
#49684=CARTESIAN_POINT('Ctrl Pts',(92.8953014821437,195.654205744017,-23.3114589990364));
#49685=CARTESIAN_POINT('Ctrl Pts',(92.8964590493929,195.700251038625,-23.3406209067208));
#49686=CARTESIAN_POINT('Ctrl Pts',(92.8976022935688,195.745726595164,-23.3694219816831));
#49687=CARTESIAN_POINT('Ctrl Pts',(92.8988486262019,195.790732596785,-23.4008201032312));
#49688=CARTESIAN_POINT('Ctrl Pts',(92.900204650614,195.834855593822,-23.4349816249476));
#49689=CARTESIAN_POINT('Ctrl Pts',(92.9003937396479,195.841008266893,-23.4397452332435));
#49690=CARTESIAN_POINT('Ctrl Pts',(92.9005849609088,195.847143689225,-23.4445625574732));
#49691=CARTESIAN_POINT('Ctrl Pts',(92.9007783316287,195.853260660442,-23.4494340317546));
#49692=CARTESIAN_POINT('Ctrl Pts',(92.9008644182267,195.85598387129,-23.451602760548));
#49693=CARTESIAN_POINT('Ctrl Pts',(92.9009509308332,195.858703424949,-23.4537822215222));
#49694=CARTESIAN_POINT('Ctrl Pts',(92.9010378693998,195.861419246509,-23.4559724134557));
#49695=CARTESIAN_POINT('Ctrl Pts',(92.9025431009169,195.908440268011,-23.4938928216011));
#49696=CARTESIAN_POINT('Ctrl Pts',(92.9041677546173,195.954084730142,-23.5348218281512));
#49697=CARTESIAN_POINT('Ctrl Pts',(92.9059094335116,195.998066176775,-23.5786990322578));
#49698=CARTESIAN_POINT('Ctrl Pts',(92.9075987261063,196.040724747388,-23.6212564957562));
#49699=CARTESIAN_POINT('Ctrl Pts',(92.9093981193363,196.081818909224,-23.6665877074759));
#49700=CARTESIAN_POINT('Ctrl Pts',(92.9113042915573,196.121050278644,-23.7146089735515));
#49701=CARTESIAN_POINT('Ctrl Pts',(92.9131560905469,196.15916258007,-23.7612604413597));
#49702=CARTESIAN_POINT('Ctrl Pts',(92.9151086723169,196.195516913375,-23.8104509026029));
#49703=CARTESIAN_POINT('Ctrl Pts',(92.9171577741,196.229803226556,-23.8620729553376));
#49704=CARTESIAN_POINT('Ctrl Pts',(92.9191513207045,196.263159970369,-23.9122954327181));
#49705=CARTESIAN_POINT('Ctrl Pts',(92.9212362325809,196.294559376395,-23.964819640179));
#49706=CARTESIAN_POINT('Ctrl Pts',(92.9234072946474,196.323679913482,-24.0195141855978));
#49707=CARTESIAN_POINT('Ctrl Pts',(92.9255222819041,196.352048317039,-24.0727960647096));
#49708=CARTESIAN_POINT('Ctrl Pts',(92.9277190340978,196.378254114403,-24.1281378063252));
#49709=CARTESIAN_POINT('Ctrl Pts',(92.9299913761604,196.401964434695,-24.1853838347413));
#49710=CARTESIAN_POINT('Ctrl Pts',(92.9321789862197,196.424790635042,-24.2404952502602));
#49711=CARTESIAN_POINT('Ctrl Pts',(92.934436657735,196.44530397772,-24.2973716788395));
#49712=CARTESIAN_POINT('Ctrl Pts',(92.936757533513,196.463173776871,-24.355840361474));
#49713=CARTESIAN_POINT('Ctrl Pts',(92.9390325687386,196.48069062242,-24.4131542056023));
#49714=CARTESIAN_POINT('Ctrl Pts',(92.941368343366,196.495667399319,-24.4719982085326));
#49715=CARTESIAN_POINT('Ctrl Pts',(92.9437569932014,196.507759033495,-24.5321742429573));
#49716=CARTESIAN_POINT('Ctrl Pts',(92.9460721563849,196.519478669358,-24.5904989657236));
#49717=CARTESIAN_POINT('Ctrl Pts',(92.9484369952613,196.528487961961,-24.6500751178494));
#49718=CARTESIAN_POINT('Ctrl Pts',(92.9508429399511,196.534440310978,-24.7106867948448));
#49719=CARTESIAN_POINT('Ctrl Pts',(92.9530583009234,196.539921152563,-24.7664971982416));
#49720=CARTESIAN_POINT('Ctrl Pts',(92.9553085054159,196.542809938693,-24.8231853687603));
#49721=CARTESIAN_POINT('Ctrl Pts',(92.9575856985326,196.542810206186,-24.8805534158873));
#49722=CARTESIAN_POINT('',(93.8818615348308,196.542810206035,-24.8805613784896));
#49723=CARTESIAN_POINT('',(94.808,196.542810206204,-24.8805613784807));
#49724=CARTESIAN_POINT('',(93.8818615348307,192.885210206373,-24.8805613784874));
#49725=CARTESIAN_POINT('Origin',(93.8818615348307,194.714010206204,-24.8805613784807));
#49726=CARTESIAN_POINT('',(94.808,192.885210206204,-24.8805613784808));
#49727=CARTESIAN_POINT('Origin',(92.8893136080286,180.426510206204,-8.65254622216297));
#49728=CARTESIAN_POINT('',(91.9216452350245,183.654610820592,7.16869182524588));
#49729=CARTESIAN_POINT('',(92.39964739319,183.313388929076,-0.646574378023916));
#49730=CARTESIAN_POINT('',(91.8923978629596,184.154134931383,7.64688213156321));
#49731=CARTESIAN_POINT('Origin',(91.9229791730348,184.154134931383,7.14688213156321));
#49732=CARTESIAN_POINT('',(91.8923978629596,176.698885481024,7.64688213156321));
#49733=CARTESIAN_POINT('',(91.8923978629596,177.748384178774,7.64688213156321));
#49734=CARTESIAN_POINT('',(91.9216452350245,177.198409591815,7.16869182524587));
#49735=CARTESIAN_POINT('Origin',(91.9229791730348,176.698885481024,7.14688213156321));
#49736=CARTESIAN_POINT('',(93.3906789656099,178.247079476852,-16.8497973593412));
#49737=CARTESIAN_POINT('Origin',(94.808,178.597710206204,-24.8805613784807));
#49738=CARTESIAN_POINT('',(94.558,178.597710206204,-24.8805613784806));
#49739=CARTESIAN_POINT('',(94.5579999925446,177.222354076153,6.62025112963108));
#49740=CARTESIAN_POINT('',(94.558,178.328245089667,-18.7087955258428));
#49741=CARTESIAN_POINT('',(94.808,178.597710206204,-24.8805613784806));
#49742=CARTESIAN_POINT('',(93.8950711760379,177.198409591815,7.16869182524588));
#49743=CARTESIAN_POINT('',(94.808,177.198409591815,7.16869182524588));
#49744=CARTESIAN_POINT('',(94.3759904380122,177.204351725777,7.03234044629315));
#49745=CARTESIAN_POINT('Ctrl Pts',(94.3759904837216,177.204362797887,7.03234098912533));
#49746=CARTESIAN_POINT('Ctrl Pts',(94.3648559465755,177.203985544551,7.0409815110821));
#49747=CARTESIAN_POINT('Ctrl Pts',(94.3533349408623,177.203625386285,7.04923047845954));
#49748=CARTESIAN_POINT('Ctrl Pts',(94.3414448921214,177.203282878225,7.05707516187416));
#49749=CARTESIAN_POINT('Ctrl Pts',(94.3309010188698,177.202979148472,7.06403168067616));
#49750=CARTESIAN_POINT('Ctrl Pts',(94.3200599262663,177.202689138579,7.0706739726058));
#49751=CARTESIAN_POINT('Ctrl Pts',(94.308940214834,177.202412792554,7.07700335565569));
#49752=CARTESIAN_POINT('Ctrl Pts',(94.2961612944199,177.202095212023,7.0842771669193));
#49753=CARTESIAN_POINT('Ctrl Pts',(94.2830154263664,177.201795691539,7.09113736750751));
#49754=CARTESIAN_POINT('Ctrl Pts',(94.2696087764583,177.201514821535,7.09757036311128));
#49755=CARTESIAN_POINT('Ctrl Pts',(94.2537048807286,177.201181634102,7.10520162759668));
#49756=CARTESIAN_POINT('Ctrl Pts',(94.2374439469356,177.200874351392,7.1122395497624));
#49757=CARTESIAN_POINT('Ctrl Pts',(94.2210342956228,177.20059624156,7.11860931216653));
#49758=CARTESIAN_POINT('Ctrl Pts',(94.2069290267821,177.200357186269,7.1240845784869));
#49759=CARTESIAN_POINT('Ctrl Pts',(94.192718402838,177.200139707852,7.12906565318189));
#49760=CARTESIAN_POINT('Ctrl Pts',(94.1785233213494,177.199944378144,7.13353943900612));
#49761=CARTESIAN_POINT('Ctrl Pts',(94.1667668404509,177.199782604506,7.1372446644836));
#49762=CARTESIAN_POINT('Ctrl Pts',(94.1550219327476,177.199635994018,7.14060259678001));
#49763=CARTESIAN_POINT('Ctrl Pts',(94.1433167507739,177.199504202918,7.14362110911907));
#49764=CARTESIAN_POINT('Ctrl Pts',(94.1319949485567,177.199376728371,7.1465407561412));
#49765=CARTESIAN_POINT('Ctrl Pts',(94.1207178231365,177.199262514855,7.14915666629765));
#49766=CARTESIAN_POINT('Ctrl Pts',(94.1094505533869,177.199161085165,7.15147976807366));
#49767=CARTESIAN_POINT('Ctrl Pts',(94.0989615204169,177.199066661282,7.1536424118785));
#49768=CARTESIAN_POINT('Ctrl Pts',(94.0884717619904,177.198983245542,7.15555293698328));
#49769=CARTESIAN_POINT('Ctrl Pts',(94.0779802539109,177.198909776576,7.15723566206487));
#49770=CARTESIAN_POINT('Ctrl Pts',(94.0661607719706,177.198827008198,7.15913137987414));
#49771=CARTESIAN_POINT('Ctrl Pts',(94.0543405726986,177.198756873509,7.16073775188431));
#49772=CARTESIAN_POINT('Ctrl Pts',(94.0425915059511,177.198697898495,7.16208851031723));
#49773=CARTESIAN_POINT('Ctrl Pts',(94.0291899189942,177.198630628574,7.16362925452998));
#49774=CARTESIAN_POINT('Ctrl Pts',(94.0158867212933,177.19857769665,7.16484159203405));
#49775=CARTESIAN_POINT('Ctrl Pts',(94.0028265659486,177.198537215071,7.16576877162462));
#49776=CARTESIAN_POINT('Ctrl Pts',(93.9923566121269,177.198504762145,7.166512065042));
#49777=CARTESIAN_POINT('Ctrl Pts',(93.9820469441175,177.198480010574,7.16707896190719));
#49778=CARTESIAN_POINT('Ctrl Pts',(93.9719518832783,177.198461536923,7.16750206271852));
#49779=CARTESIAN_POINT('Ctrl Pts',(93.9627882533798,177.198444767763,7.167886125708));
#49780=CARTESIAN_POINT('Ctrl Pts',(93.9538024150864,177.198433172695,7.16815168158998));
#49781=CARTESIAN_POINT('Ctrl Pts',(93.944997549832,177.198425353844,7.16833076565166));
#49782=CARTESIAN_POINT('Ctrl Pts',(93.936406394577,177.19841772477,7.16850550301936));
#49783=CARTESIAN_POINT('Ctrl Pts',(93.9279885549755,177.198413694209,7.16859783751089));
#49784=CARTESIAN_POINT('Ctrl Pts',(93.9196948670246,177.198411659908,7.16864444371141));
#49785=CARTESIAN_POINT('Ctrl Pts',(93.9114011790736,177.198409625606,7.16869104991193));
#49786=CARTESIAN_POINT('Ctrl Pts',(93.9032328349037,177.198409591815,7.16869182524589));
#49787=CARTESIAN_POINT('Ctrl Pts',(93.8950711760379,177.198409591815,7.16869182524589));
#49788=CARTESIAN_POINT('Ctrl Pts',(94.5579999865803,177.222352172657,6.62025104652267));
#49789=CARTESIAN_POINT('Ctrl Pts',(94.5579999860841,177.221890419739,6.6308253101978));
#49790=CARTESIAN_POINT('Ctrl Pts',(94.5579973672419,177.221428167965,6.64140359508282));
#49791=CARTESIAN_POINT('Ctrl Pts',(94.5578610789845,177.220963515956,6.65203511406635));
#49792=CARTESIAN_POINT('Ctrl Pts',(94.5577158675293,177.220468441798,6.6633627102462));
#49793=CARTESIAN_POINT('Ctrl Pts',(94.5574189478631,177.21997066717,6.67475027484255));
#49794=CARTESIAN_POINT('Ctrl Pts',(94.5568472968271,177.219470087153,6.68620603711335));
#49795=CARTESIAN_POINT('Ctrl Pts',(94.5562223841985,177.218922867339,6.69872915009988));
#49796=CARTESIAN_POINT('Ctrl Pts',(94.5552691832596,177.218372345283,6.71133298010737));
#49797=CARTESIAN_POINT('Ctrl Pts',(94.5538679184995,177.217820263567,6.72397842202039));
#49798=CARTESIAN_POINT('Ctrl Pts',(94.5522398042236,177.21717880583,6.7386710233678));
#49799=CARTESIAN_POINT('Ctrl Pts',(94.5500067138804,177.216535299559,6.7534179291267));
#49800=CARTESIAN_POINT('Ctrl Pts',(94.5470353831768,177.215894024983,6.76811367830371));
#49801=CARTESIAN_POINT('Ctrl Pts',(94.5442274030412,177.215288004836,6.78200152044751));
#49802=CARTESIAN_POINT('Ctrl Pts',(94.5407618160506,177.214684089688,6.79584080731974));
#49803=CARTESIAN_POINT('Ctrl Pts',(94.5365568809251,177.214085837476,6.80954512791484));
#49804=CARTESIAN_POINT('Ctrl Pts',(94.5363259570366,177.21405298305,6.81029773286736));
#49805=CARTESIAN_POINT('Ctrl Pts',(94.5360928134625,177.214020145318,6.81104993942043));
#49806=CARTESIAN_POINT('Ctrl Pts',(94.5358574403535,177.213987324729,6.81180173631491));
#49807=CARTESIAN_POINT('Ctrl Pts',(94.5330284766916,177.213592852078,6.82083762875381));
#49808=CARTESIAN_POINT('Ctrl Pts',(94.529882157584,177.213200986373,6.8298110016038));
#49809=CARTESIAN_POINT('Ctrl Pts',(94.5263850639094,177.212812098706,6.83871300916546));
#49810=CARTESIAN_POINT('Ctrl Pts',(94.5248996987508,177.212646921492,6.84249407227213));
#49811=CARTESIAN_POINT('Ctrl Pts',(94.5233513730745,177.212482291726,6.84626204994405));
#49812=CARTESIAN_POINT('Ctrl Pts',(94.5217420047843,177.21231826498,6.85001560903696));
#49813=CARTESIAN_POINT('Ctrl Pts',(94.5168914853198,177.211823900247,6.86132856428253));
#49814=CARTESIAN_POINT('Ctrl Pts',(94.5114631901252,177.211334743442,6.87251890622873));
#49815=CARTESIAN_POINT('Ctrl Pts',(94.5054309076904,177.210851225298,6.88358156269389));
#49816=CARTESIAN_POINT('Ctrl Pts',(94.4990569663437,177.210340321452,6.89527079047933));
#49817=CARTESIAN_POINT('Ctrl Pts',(94.4920091719498,177.209835726347,6.90681712162287));
#49818=CARTESIAN_POINT('Ctrl Pts',(94.4843074734422,177.209339382201,6.91817696015118));
#49819=CARTESIAN_POINT('Ctrl Pts',(94.4751356297689,177.208748292988,6.93170523096478));
#49820=CARTESIAN_POINT('Ctrl Pts',(94.4650371084601,177.208168932798,6.94496810380483));
#49821=CARTESIAN_POINT('Ctrl Pts',(94.4541073241056,177.207606231826,6.95784991169882));
#49822=CARTESIAN_POINT('Ctrl Pts',(94.442419613046,177.207004510315,6.97162500951473));
#49823=CARTESIAN_POINT('Ctrl Pts',(94.4297848517008,177.206421966544,6.98496115141428));
#49824=CARTESIAN_POINT('Ctrl Pts',(94.4163490109868,177.205865095322,6.99770735471289));
#49825=CARTESIAN_POINT('Ctrl Pts',(94.4047328340001,177.205383643151,7.00872729433381));
#49826=CARTESIAN_POINT('Ctrl Pts',(94.3925199632181,177.204921455362,7.01930471133945));
#49827=CARTESIAN_POINT('Ctrl Pts',(94.3797872024394,177.204481677053,7.02936714030644));
#49828=CARTESIAN_POINT('Ctrl Pts',(94.3785267205091,177.204438141121,7.03036327226149));
#49829=CARTESIAN_POINT('Ctrl Pts',(94.3772611146296,177.20439482336,7.03135438989942));
#49830=CARTESIAN_POINT('Ctrl Pts',(94.3759904380123,177.204351725777,7.03234044629315));
#49831=CARTESIAN_POINT('Origin',(94.808,183.675489059074,7.64688210449274));
#49832=CARTESIAN_POINT('',(93.8950711760379,183.654610820592,7.16869182524588));
#49833=CARTESIAN_POINT('',(94.808,183.654610820592,7.16869182524588));
#49834=CARTESIAN_POINT('',(94.558,182.255310206204,-24.8805613784808));
#49835=CARTESIAN_POINT('',(94.808,182.255310206204,-24.8805613784808));
#49836=CARTESIAN_POINT('',(94.558,183.630665384506,6.62025117118529));
#49837=CARTESIAN_POINT('',(94.558,183.248456808019,-2.13376445527575));
#49838=CARTESIAN_POINT('',(94.3763331414431,183.648624201027,7.03157569431007));
#49839=CARTESIAN_POINT('Ctrl Pts',(94.3763331414431,183.648624201027,7.03157569431007));
#49840=CARTESIAN_POINT('Ctrl Pts',(94.3870654213101,183.648266444379,7.02338171991487));
#49841=CARTESIAN_POINT('Ctrl Pts',(94.3973818685891,183.647896418011,7.01490672375027));
#49842=CARTESIAN_POINT('Ctrl Pts',(94.4072157276972,183.647515388587,7.0061796916643));
#49843=CARTESIAN_POINT('Ctrl Pts',(94.4162290157777,183.647166153568,6.99818087315232));
#49844=CARTESIAN_POINT('Ctrl Pts',(94.4248364098243,183.646807686978,6.98997059685358));
#49845=CARTESIAN_POINT('Ctrl Pts',(94.4330226014927,183.646440095383,6.98155135989148));
#49846=CARTESIAN_POINT('Ctrl Pts',(94.4424956061484,183.646014720918,6.97180867682597));
#49847=CARTESIAN_POINT('Ctrl Pts',(94.4514057108898,183.645577031237,6.96178399588463));
#49848=CARTESIAN_POINT('Ctrl Pts',(94.4597951538778,183.645125861255,6.95145052938882));
#49849=CARTESIAN_POINT('Ctrl Pts',(94.4622148572478,183.644995733721,6.94847012607256));
#49850=CARTESIAN_POINT('Ctrl Pts',(94.4645923543449,183.644864603917,6.94546676153267));
#49851=CARTESIAN_POINT('Ctrl Pts',(94.4669275582873,183.644732417658,6.94243919942533));
#49852=CARTESIAN_POINT('Ctrl Pts',(94.4718720399053,183.644452530956,6.93602874211355));
#49853=CARTESIAN_POINT('Ctrl Pts',(94.4766269626506,183.644167905733,6.92950975167584));
#49854=CARTESIAN_POINT('Ctrl Pts',(94.4811846009694,183.643878869533,6.92288973431627));
#49855=CARTESIAN_POINT('Ctrl Pts',(94.4915365566456,183.643222369451,6.90785341034982));
#49856=CARTESIAN_POINT('Ctrl Pts',(94.5008736391796,183.642542759364,6.89228778025644));
#49857=CARTESIAN_POINT('Ctrl Pts',(94.5090845739845,183.641850975136,6.87644331649048));
#49858=CARTESIAN_POINT('Ctrl Pts',(94.5133473272132,183.641491831443,6.8682175735416));
#49859=CARTESIAN_POINT('Ctrl Pts',(94.5173064764302,183.641129455499,6.8599177998828));
#49860=CARTESIAN_POINT('Ctrl Pts',(94.5209495820151,183.640765363261,6.85157871662191));
#49861=CARTESIAN_POINT('Ctrl Pts',(94.52285906045,183.640574529846,6.84720791284404));
#49862=CARTESIAN_POINT('Ctrl Pts',(94.5246847617839,183.640383276469,6.84282749097551));
#49863=CARTESIAN_POINT('Ctrl Pts',(94.5264243030675,183.64019180852,6.83844215098582));
#49864=CARTESIAN_POINT('Ctrl Pts',(94.5284891422176,183.639964535664,6.8332367432252));
#49865=CARTESIAN_POINT('Ctrl Pts',(94.530432578359,183.639736960273,6.82802440070214));
#49866=CARTESIAN_POINT('Ctrl Pts',(94.53225933875,183.639509181067,6.82280737043582));
#49867=CARTESIAN_POINT('Ctrl Pts',(94.5356227552538,183.63908979583,6.81320181637158));
#49868=CARTESIAN_POINT('Ctrl Pts',(94.5385761047038,183.638669599169,6.80357764737753));
#49869=CARTESIAN_POINT('Ctrl Pts',(94.5411548206234,183.638247964612,6.79392062879666));
#49870=CARTESIAN_POINT('Ctrl Pts',(94.5439760085057,183.637786684525,6.78335557834193));
#49871=CARTESIAN_POINT('Ctrl Pts',(94.5463531523949,183.637323278892,6.77274192847555));
#49872=CARTESIAN_POINT('Ctrl Pts',(94.5483472364928,183.636857630731,6.76207687909667));
#49873=CARTESIAN_POINT('Ctrl Pts',(94.5503801831833,183.636382907579,6.75120397917133));
#49874=CARTESIAN_POINT('Ctrl Pts',(94.5520212917935,183.635906034906,6.74028179794131));
#49875=CARTESIAN_POINT('Ctrl Pts',(94.553317954445,183.635428663396,6.72934819279596));
#49876=CARTESIAN_POINT('Ctrl Pts',(94.55366080879,183.635302440206,6.72645720644293));
#49877=CARTESIAN_POINT('Ctrl Pts',(94.5539796233935,183.635176181255,6.72356540075435));
#49878=CARTESIAN_POINT('Ctrl Pts',(94.5542762186987,183.635049925273,6.72067366218104));
#49879=CARTESIAN_POINT('Ctrl Pts',(94.5555340315118,183.63451449403,6.70841026567525));
#49880=CARTESIAN_POINT('Ctrl Pts',(94.5563932536078,183.633979587586,6.69615883462465));
#49881=CARTESIAN_POINT('Ctrl Pts',(94.5569578294004,183.633447975635,6.68398287050444));
#49882=CARTESIAN_POINT('Ctrl Pts',(94.5574559484436,183.632978940228,6.67324015061231));
#49883=CARTESIAN_POINT('Ctrl Pts',(94.5577244308735,183.63251255516,6.66255819945583));
#49884=CARTESIAN_POINT('Ctrl Pts',(94.5578606119043,183.632049143662,6.65194438725237));
#49885=CARTESIAN_POINT('Ctrl Pts',(94.5579779289367,183.631649924612,6.64280081606004));
#49886=CARTESIAN_POINT('Ctrl Pts',(94.5579971671763,183.631252924205,6.63370804167384));
#49887=CARTESIAN_POINT('Ctrl Pts',(94.5579996064839,183.630856560338,6.62462981750146));
#49888=CARTESIAN_POINT('Ctrl Pts',(94.5579999987125,183.630792826989,6.62317008396785));
#49889=CARTESIAN_POINT('Ctrl Pts',(94.558,183.63072910568,6.62171062601786));
#49890=CARTESIAN_POINT('Ctrl Pts',(94.558,183.630665384506,6.62025117118529));
#49891=CARTESIAN_POINT('Ctrl Pts',(93.8950711760379,183.654616015211,7.16869157512622));
#49892=CARTESIAN_POINT('Ctrl Pts',(93.9032221369003,183.654616113967,7.16869157014978));
#49893=CARTESIAN_POINT('Ctrl Pts',(93.9113774698935,183.654616318862,7.16869069654578));
#49894=CARTESIAN_POINT('Ctrl Pts',(93.9196371174889,183.654614447017,7.16864156984443));
#49895=CARTESIAN_POINT('Ctrl Pts',(93.9285313169386,183.654612431368,7.16858866895792));
#49896=CARTESIAN_POINT('Ctrl Pts',(93.9375464308693,183.654608005701,7.16847979706538));
#49897=CARTESIAN_POINT('Ctrl Pts',(93.946746388411,183.654599023777,7.1682680096454));
#49898=CARTESIAN_POINT('Ctrl Pts',(93.9565794683264,183.654589423736,7.16804164744575));
#49899=CARTESIAN_POINT('Ctrl Pts',(93.9666233076882,183.654574618133,7.16769775250222));
#49900=CARTESIAN_POINT('Ctrl Pts',(93.9768924531103,183.654552652808,7.16719234470771));
#49901=CARTESIAN_POINT('Ctrl Pts',(93.988224530026,183.654528413912,7.16663462351809));
#49902=CARTESIAN_POINT('Ctrl Pts',(93.9998303267183,183.654495460523,7.16588026306638));
#49903=CARTESIAN_POINT('Ctrl Pts',(94.0116622513705,183.65445193824,7.16488542922628));
#49904=CARTESIAN_POINT('Ctrl Pts',(94.0259520011701,183.654399375149,7.16368394028132));
#49905=CARTESIAN_POINT('Ctrl Pts',(94.0405699875689,183.654331406874,7.16213171017813));
#49906=CARTESIAN_POINT('Ctrl Pts',(94.0553543221327,183.654245743997,7.16017297602952));
#49907=CARTESIAN_POINT('Ctrl Pts',(94.0698123902183,183.654161971562,7.15825746799227));
#49908=CARTESIAN_POINT('Ctrl Pts',(94.0844248516129,183.654061315008,7.1559540048534));
#49909=CARTESIAN_POINT('Ctrl Pts',(94.0990269053128,183.65394203212,7.15322135832728));
#49910=CARTESIAN_POINT('Ctrl Pts',(94.1112774514516,183.65384195849,7.15092877585654));
#49911=CARTESIAN_POINT('Ctrl Pts',(94.1235191066455,183.653728789253,7.14833451813078));
#49912=CARTESIAN_POINT('Ctrl Pts',(94.1356824096835,183.653601460896,7.14541433632846));
#49913=CARTESIAN_POINT('Ctrl Pts',(94.1470157396559,183.653482820895,7.14269341555211));
#49914=CARTESIAN_POINT('Ctrl Pts',(94.1582801045814,183.653352017141,7.13968972198886));
#49915=CARTESIAN_POINT('Ctrl Pts',(94.1694618551811,183.653207868446,7.13637998237549));
#49916=CARTESIAN_POINT('Ctrl Pts',(94.1821156028379,183.653044743613,7.13263453934277));
#49917=CARTESIAN_POINT('Ctrl Pts',(94.1946683816892,183.652864428629,7.12849518256613));
#49918=CARTESIAN_POINT('Ctrl Pts',(94.2071620619711,183.652665288743,7.12392729937099));
#49919=CARTESIAN_POINT('Ctrl Pts',(94.2190526401612,183.652475761851,7.11957991965028));
#49920=CARTESIAN_POINT('Ctrl Pts',(94.230890173798,183.652269200505,7.11484463999904));
#49921=CARTESIAN_POINT('Ctrl Pts',(94.2426606421051,183.652045625508,7.10972134508239));
#49922=CARTESIAN_POINT('Ctrl Pts',(94.2556604571024,183.651798699598,7.1040629562778));
#49923=CARTESIAN_POINT('Ctrl Pts',(94.2685778680008,183.651531041762,7.09793159495154));
#49924=CARTESIAN_POINT('Ctrl Pts',(94.2813384943568,183.651244103547,7.09135822778073));
#49925=CARTESIAN_POINT('Ctrl Pts',(94.2987094313967,183.650853496883,7.08240995642804));
#49926=CARTESIAN_POINT('Ctrl Pts',(94.3157886731525,183.650427211073,7.07264319263428));
#49927=CARTESIAN_POINT('Ctrl Pts',(94.3322972840846,183.649971010784,7.06218775098138));
#49928=CARTESIAN_POINT('Ctrl Pts',(94.3475411791156,183.649549759757,7.05253329515137));
#49929=CARTESIAN_POINT('Ctrl Pts',(94.3622924640687,183.649103150861,7.04229494609178));
#49930=CARTESIAN_POINT('Ctrl Pts',(94.3763314594344,183.648635465175,7.03157639170824));
#49931=CARTESIAN_POINT('Origin',(92.8893136080286,194.714010206204,-8.65254622216292));
#49932=CARTESIAN_POINT('',(91.8923978629596,190.986385481024,7.64688213156321));
#49933=CARTESIAN_POINT('',(91.8923978629596,198.441634931383,7.64688213156321));
#49934=CARTESIAN_POINT('',(91.8923978629596,184.892134178774,7.64688213156321));
#49935=CARTESIAN_POINT('',(91.9216452350245,191.485909591815,7.16869182524588));
#49936=CARTESIAN_POINT('Origin',(91.9229791730348,190.986385481024,7.14688213156321));
#49937=CARTESIAN_POINT('',(93.3906789656099,192.534579476852,-16.8497973593412));
#49938=CARTESIAN_POINT('',(91.9216452350245,197.942110820592,7.16869182524588));
#49939=CARTESIAN_POINT('',(92.39964739319,197.600888929076,-0.646574378023892));
#49940=CARTESIAN_POINT('Origin',(91.9229791730348,198.441634931383,7.14688213156321));
#49941=CARTESIAN_POINT('Origin',(94.808,197.962989059074,7.64688210449274));
#49942=CARTESIAN_POINT('',(93.8950711760379,197.942110820592,7.16869182524588));
#49943=CARTESIAN_POINT('',(94.808,197.942110820592,7.16869182524588));
#49944=CARTESIAN_POINT('',(94.558,196.542810206204,-24.8805613784807));
#49945=CARTESIAN_POINT('',(94.808,196.542810206204,-24.8805613784807));
#49946=CARTESIAN_POINT('',(94.558,197.918165384506,6.62025117118529));
#49947=CARTESIAN_POINT('',(94.558,197.522364745266,-2.44507387390255));
#49948=CARTESIAN_POINT('',(94.3763331414432,197.936124201027,7.03157569431007));
#49949=CARTESIAN_POINT('Ctrl Pts',(94.3763331414432,197.936124201027,7.03157569431007));
#49950=CARTESIAN_POINT('Ctrl Pts',(94.3870654213101,197.935766444379,7.02338171991487));
#49951=CARTESIAN_POINT('Ctrl Pts',(94.3973818685891,197.935396418011,7.0149067237503));
#49952=CARTESIAN_POINT('Ctrl Pts',(94.4072157276972,197.935015388576,7.00617969166476));
#49953=CARTESIAN_POINT('Ctrl Pts',(94.4162290157777,197.934666153548,6.99818087315318));
#49954=CARTESIAN_POINT('Ctrl Pts',(94.4248364098243,197.934307686946,6.98997059685498));
#49955=CARTESIAN_POINT('Ctrl Pts',(94.4330226014927,197.933940095354,6.98155135989274));
#49956=CARTESIAN_POINT('Ctrl Pts',(94.4424956061484,197.933514720893,6.97180867682707));
#49957=CARTESIAN_POINT('Ctrl Pts',(94.4514057108794,197.933077031234,6.96178399594169));
#49958=CARTESIAN_POINT('Ctrl Pts',(94.4597951549269,197.932625861312,6.9514505307143));
#49959=CARTESIAN_POINT('Ctrl Pts',(94.46221485867,197.932495733791,6.94847012768055));
#49960=CARTESIAN_POINT('Ctrl Pts',(94.4645923584555,197.932364603829,6.94546675952002));
#49961=CARTESIAN_POINT('Ctrl Pts',(94.4669275673531,197.932232417257,6.94243919023735));
#49962=CARTESIAN_POINT('Ctrl Pts',(94.4718720592595,197.931952529903,6.93602871799664));
#49963=CARTESIAN_POINT('Ctrl Pts',(94.4766270033825,197.931667903306,6.92950969608342));
#49964=CARTESIAN_POINT('Ctrl Pts',(94.4811846639534,197.931378865539,6.92288964283123));
#49965=CARTESIAN_POINT('Ctrl Pts',(94.4915361454734,197.930722395172,6.90785399947084));
#49966=CARTESIAN_POINT('Ctrl Pts',(94.5008728500674,197.93004281623,6.8922890827014));
#49967=CARTESIAN_POINT('Ctrl Pts',(94.5090834654219,197.929351068533,6.87644545564505));
#49968=CARTESIAN_POINT('Ctrl Pts',(94.5133466852137,197.928991890525,6.86821892675222));
#49969=CARTESIAN_POINT('Ctrl Pts',(94.5173062281495,197.92862948074,6.8599183779943));
#49970=CARTESIAN_POINT('Ctrl Pts',(94.5209496522197,197.928265356244,6.85157855592322));
#49971=CARTESIAN_POINT('Ctrl Pts',(94.5228591122269,197.928074524448,6.84720778919265));
#49972=CARTESIAN_POINT('Ctrl Pts',(94.5246847973424,197.927883272591,6.84282740217193));
#49973=CARTESIAN_POINT('Ctrl Pts',(94.5264243274463,197.927691805779,6.83844208814961));
#49974=CARTESIAN_POINT('Ctrl Pts',(94.5284891511085,197.927464534516,6.83323671680297));
#49975=CARTESIAN_POINT('Ctrl Pts',(94.5304325792521,197.927236960175,6.82802439815043));
#49976=CARTESIAN_POINT('Ctrl Pts',(94.5322593387462,197.927009181109,6.82280737044491));
#49977=CARTESIAN_POINT('Ctrl Pts',(94.5356227552492,197.926589795923,6.8132018163814));
#49978=CARTESIAN_POINT('Ctrl Pts',(94.5385761046987,197.926169599348,6.80357764738656));
#49979=CARTESIAN_POINT('Ctrl Pts',(94.5411548206181,197.925747964789,6.79392062880879));
#49980=CARTESIAN_POINT('Ctrl Pts',(94.5439760085007,197.925286684699,6.78335557835514));
#49981=CARTESIAN_POINT('Ctrl Pts',(94.5463531523902,197.924823278978,6.77274192849362));
#49982=CARTESIAN_POINT('Ctrl Pts',(94.5483472364885,197.924357630773,6.76207687911764));
#49983=CARTESIAN_POINT('Ctrl Pts',(94.5503801837891,197.923882907435,6.75120397593481));
#49984=CARTESIAN_POINT('Ctrl Pts',(94.5520212960707,197.923406032953,6.74028175318018));
#49985=CARTESIAN_POINT('Ctrl Pts',(94.5533179583557,197.922928661208,6.72934814265411));
#49986=CARTESIAN_POINT('Ctrl Pts',(94.5536608121118,197.922802438137,6.72645715902688));
#49987=CARTESIAN_POINT('Ctrl Pts',(94.553979626056,197.922676179439,6.72356535912358));
#49988=CARTESIAN_POINT('Ctrl Pts',(94.5542762206984,197.922549923951,6.72067363188495));
#49989=CARTESIAN_POINT('Ctrl Pts',(94.5555340321287,197.922014494202,6.70841026952364));
#49990=CARTESIAN_POINT('Ctrl Pts',(94.556393253606,197.921479587615,6.69615883465354));
#49991=CARTESIAN_POINT('Ctrl Pts',(94.5569578293991,197.920947975667,6.68398287053053));
#49992=CARTESIAN_POINT('Ctrl Pts',(94.5574559484429,197.920478940262,6.67324015063363));
#49993=CARTESIAN_POINT('Ctrl Pts',(94.5577244308731,197.920012555174,6.66255819947335));
#49994=CARTESIAN_POINT('Ctrl Pts',(94.5578606119041,197.919549143668,6.65194438726568));
#49995=CARTESIAN_POINT('Ctrl Pts',(94.5579779289367,197.919149924612,6.64280081607342));
#49996=CARTESIAN_POINT('Ctrl Pts',(94.5579971671763,197.918752924206,6.63370804168692));
#49997=CARTESIAN_POINT('Ctrl Pts',(94.5579996064839,197.918356560339,6.62462981751435));
#49998=CARTESIAN_POINT('Ctrl Pts',(94.5579999987125,197.918292826989,6.62317008397643));
#49999=CARTESIAN_POINT('Ctrl Pts',(94.558,197.91822910568,6.6217106260222));
#50000=CARTESIAN_POINT('Ctrl Pts',(94.558,197.918165384506,6.62025117118529));
#50001=CARTESIAN_POINT('Ctrl Pts',(93.8950711760379,197.942116015304,7.16869157512153));
#50002=CARTESIAN_POINT('Ctrl Pts',(93.9032221369001,197.942116114062,7.16869157014496));
#50003=CARTESIAN_POINT('Ctrl Pts',(93.9113774698931,197.942116319405,7.16869069651724));
#50004=CARTESIAN_POINT('Ctrl Pts',(93.9196371174882,197.942114448283,7.16864156977684));
#50005=CARTESIAN_POINT('Ctrl Pts',(93.9285313169377,197.94211243341,7.16858866884828));
#50006=CARTESIAN_POINT('Ctrl Pts',(93.9375464308681,197.942108008868,7.16847979689419));
#50007=CARTESIAN_POINT('Ctrl Pts',(93.9467463884091,197.942099028047,7.16826800941267));
#50008=CARTESIAN_POINT('Ctrl Pts',(93.9565794683237,197.942089429185,7.16804164714725));
#50009=CARTESIAN_POINT('Ctrl Pts',(93.9666233076845,197.942074624714,7.16769775213926));
#50010=CARTESIAN_POINT('Ctrl Pts',(93.9768924531058,197.942052659783,7.16719234431987));
#50011=CARTESIAN_POINT('Ctrl Pts',(93.9882245300207,197.942028421322,7.16663462310278));
#50012=CARTESIAN_POINT('Ctrl Pts',(93.9998303267124,197.941995467427,7.16588026267423));
#50013=CARTESIAN_POINT('Ctrl Pts',(94.0116622513655,197.941951943084,7.16488542893991));
#50014=CARTESIAN_POINT('Ctrl Pts',(94.0259520011662,197.941899377504,7.16368394012271));
#50015=CARTESIAN_POINT('Ctrl Pts',(94.0405699875687,197.941831404521,7.16213171026467));
#50016=CARTESIAN_POINT('Ctrl Pts',(94.0553543221417,197.941745734336,7.16017297649442));
#50017=CARTESIAN_POINT('Ctrl Pts',(94.0698123902364,197.941661954754,7.15825746882718));
#50018=CARTESIAN_POINT('Ctrl Pts',(94.0844248516451,197.941561288649,7.15595400618109));
#50019=CARTESIAN_POINT('Ctrl Pts',(94.0990269053717,197.941441992736,7.15322136032901));
#50020=CARTESIAN_POINT('Ctrl Pts',(94.1112774515327,197.941341908179,7.15092877842376));
#50021=CARTESIAN_POINT('Ctrl Pts',(94.1235191067575,197.941228725525,7.14833452139357));
#50022=CARTESIAN_POINT('Ctrl Pts',(94.1356824098448,197.941101380155,7.1454143404808));
#50023=CARTESIAN_POINT('Ctrl Pts',(94.1470157398631,197.940982724301,7.1426934205333));
#50024=CARTESIAN_POINT('Ctrl Pts',(94.1582801048545,197.940851901075,7.13968972799881));
#50025=CARTESIAN_POINT('Ctrl Pts',(94.1694618555442,197.940707730126,7.13637998957471));
#50026=CARTESIAN_POINT('Ctrl Pts',(94.1821156033028,197.940544580108,7.13263454788782));
#50027=CARTESIAN_POINT('Ctrl Pts',(94.1946683822876,197.940364236639,7.12849519264728));
#50028=CARTESIAN_POINT('Ctrl Pts',(94.2071620627221,197.940165068655,7.1239273109661));
#50029=CARTESIAN_POINT('Ctrl Pts',(94.2190526410573,197.939975515023,7.11957993268627));
#50030=CARTESIAN_POINT('Ctrl Pts',(94.230890174855,197.93976892746,7.11484465444495));
#50031=CARTESIAN_POINT('Ctrl Pts',(94.2426606433278,197.939545328264,7.10972136081971));
#50032=CARTESIAN_POINT('Ctrl Pts',(94.2556604585083,197.939298375628,7.10406297344141));
#50033=CARTESIAN_POINT('Ctrl Pts',(94.2685778695951,197.939030693492,7.09793161339918));
#50034=CARTESIAN_POINT('Ctrl Pts',(94.2813384961549,197.938743731927,7.09135824745978));
#50035=CARTESIAN_POINT('Ctrl Pts',(94.2987094334713,197.938353093479,7.08240997778379));
#50036=CARTESIAN_POINT('Ctrl Pts',(94.3157886755386,197.937926776727,7.07264321562398));
#50037=CARTESIAN_POINT('Ctrl Pts',(94.3322972868712,197.937470542819,7.0621877757735));
#50038=CARTESIAN_POINT('Ctrl Pts',(94.3475411822734,197.937049260748,7.05253332160686));
#50039=CARTESIAN_POINT('Ctrl Pts',(94.3622924655861,197.936602617919,7.0422949722467));
#50040=CARTESIAN_POINT('Ctrl Pts',(94.3763313847566,197.936134908307,7.03157648153299));
#50041=CARTESIAN_POINT('Origin',(94.808,192.885210206204,-24.8805613784807));
#50042=CARTESIAN_POINT('',(94.558,192.885210206204,-24.8805613784806));
#50043=CARTESIAN_POINT('',(94.5579999932131,191.509854134399,6.62025113217416));
#50044=CARTESIAN_POINT('',(94.558,192.602153026913,-18.397486107216));
#50045=CARTESIAN_POINT('',(94.808,192.885210206204,-24.8805613784806));
#50046=CARTESIAN_POINT('',(93.8950711760379,191.485909591815,7.16869182524588));
#50047=CARTESIAN_POINT('',(94.808,191.485909591815,7.16869182524588));
#50048=CARTESIAN_POINT('',(94.3759904837216,191.491862797887,7.03234098912532));
#50049=CARTESIAN_POINT('Ctrl Pts',(94.3759904837216,191.491862797887,7.03234098912532));
#50050=CARTESIAN_POINT('Ctrl Pts',(94.3648559465754,191.491485544551,7.0409815110822));
#50051=CARTESIAN_POINT('Ctrl Pts',(94.3533349408622,191.491125386752,7.04923047848));
#50052=CARTESIAN_POINT('Ctrl Pts',(94.3414448921213,191.490782880363,7.05707516196779));
#50053=CARTESIAN_POINT('Ctrl Pts',(94.33090101887,191.490479152091,7.06403168083449));
#50054=CARTESIAN_POINT('Ctrl Pts',(94.320059926267,191.490189143471,7.07067397281983));
#50055=CARTESIAN_POINT('Ctrl Pts',(94.3089402148348,191.489912796747,7.07700335583894));
#50056=CARTESIAN_POINT('Ctrl Pts',(94.3014304756081,191.48972616494,7.08127792863063));
#50057=CARTESIAN_POINT('Ctrl Pts',(94.2937983993967,191.489545780982,7.08540940086987));
#50058=CARTESIAN_POINT('Ctrl Pts',(94.2860555684081,191.489371769775,7.08939491290005));
#50059=CARTESIAN_POINT('Ctrl Pts',(94.2806228392348,191.489249675445,7.09219133290571));
#50060=CARTESIAN_POINT('Ctrl Pts',(94.2751356001668,191.489130717905,7.09491590848466));
#50061=CARTESIAN_POINT('Ctrl Pts',(94.2696061287073,191.489015009305,7.09756607111571));
#50062=CARTESIAN_POINT('Ctrl Pts',(94.2536980436404,191.488682119941,7.1051904910778));
#50063=CARTESIAN_POINT('Ctrl Pts',(94.2374228016473,191.488375892406,7.1122042546865));
#50064=CARTESIAN_POINT('Ctrl Pts',(94.2210083736641,191.488098198687,7.11856448654761));
#50065=CARTESIAN_POINT('Ctrl Pts',(94.2093803685168,191.487901480043,7.12307008423852));
#50066=CARTESIAN_POINT('Ctrl Pts',(94.1976820543725,191.487719060917,7.12724816916772));
#50067=CARTESIAN_POINT('Ctrl Pts',(94.1859872948724,191.487551495385,7.13108605082259));
#50068=CARTESIAN_POINT('Ctrl Pts',(94.1834916801787,191.487515737574,7.13190503934909));
#50069=CARTESIAN_POINT('Ctrl Pts',(94.1809962316571,191.487480656822,7.13270852066133));
#50070=CARTESIAN_POINT('Ctrl Pts',(94.1785006630453,191.487446243761,7.13349670933092));
#50071=CARTESIAN_POINT('Ctrl Pts',(94.1667482977793,191.487284182555,7.13720852117985));
#50072=CARTESIAN_POINT('Ctrl Pts',(94.1550095546183,191.48713709328,7.14057741903835));
#50073=CARTESIAN_POINT('Ctrl Pts',(94.1433107662635,191.487004743253,7.14360873209261));
#50074=CARTESIAN_POINT('Ctrl Pts',(94.1319951482552,191.486876728085,7.14654076056818));
#50075=CARTESIAN_POINT('Ctrl Pts',(94.1207178231376,191.486762515165,7.14915666631094));
#50076=CARTESIAN_POINT('Ctrl Pts',(94.1094505533883,191.486661086397,7.1514797681273));
#50077=CARTESIAN_POINT('Ctrl Pts',(94.1011969335203,191.486586786721,7.15318151129431));
#50078=CARTESIAN_POINT('Ctrl Pts',(94.0929446196378,191.486519284506,7.15472756674629));
#50079=CARTESIAN_POINT('Ctrl Pts',(94.0846887491713,191.486458092602,7.15612909181858));
#50080=CARTESIAN_POINT('Ctrl Pts',(94.0824527265165,191.486441519366,7.15650868132712));
#50081=CARTESIAN_POINT('Ctrl Pts',(94.0802164396866,191.486425409092,7.15687766725928));
#50082=CARTESIAN_POINT('Ctrl Pts',(94.0779805315769,191.486409747402,7.15723637895435));
#50083=CARTESIAN_POINT('Ctrl Pts',(94.0661612213587,191.486326957603,7.15913257709618));
#50084=CARTESIAN_POINT('Ctrl Pts',(94.0543405727006,191.486256874156,7.16073775191234));
#50085=CARTESIAN_POINT('Ctrl Pts',(94.0425915059533,191.48619789877,7.16208851032903));
#50086=CARTESIAN_POINT('Ctrl Pts',(94.0291899189962,191.486130628426,7.16362925452334));
#50087=CARTESIAN_POINT('Ctrl Pts',(94.015886010132,191.486077823282,7.16483869116268));
#50088=CARTESIAN_POINT('Ctrl Pts',(94.0028265774286,191.486037214288,7.16576879006174));
#50089=CARTESIAN_POINT('Ctrl Pts',(93.9969056803667,191.486018802946,7.16619047911699));
#50090=CARTESIAN_POINT('Ctrl Pts',(93.9910317162224,191.486002887526,7.16655500220219));
#50091=CARTESIAN_POINT('Ctrl Pts',(93.9852232654449,191.48598922525,7.16686791969205));
#50092=CARTESIAN_POINT('Ctrl Pts',(93.9807611700836,191.485978729787,7.16710830524983));
#50093=CARTESIAN_POINT('Ctrl Pts',(93.9763377380855,191.485969563648,7.16731824427227));
#50094=CARTESIAN_POINT('Ctrl Pts',(93.9719518832795,191.485961537925,7.16750206276226));
#50095=CARTESIAN_POINT('Ctrl Pts',(93.9627882533809,191.485944769299,7.16788612577513));
#50096=CARTESIAN_POINT('Ctrl Pts',(93.9538024150875,191.485933174646,7.16815168167535));
#50097=CARTESIAN_POINT('Ctrl Pts',(93.9449975498331,191.485925355578,7.16833076572754));
#50098=CARTESIAN_POINT('Ctrl Pts',(93.9364063945779,191.485917726293,7.168505503086));
#50099=CARTESIAN_POINT('Ctrl Pts',(93.9279885549762,191.485913695025,7.16859783754655));
#50100=CARTESIAN_POINT('Ctrl Pts',(93.9196948670251,191.485911660323,7.16864444372956));
#50101=CARTESIAN_POINT('Ctrl Pts',(93.9122191477205,191.485909826294,7.16868645335713));
#50102=CARTESIAN_POINT('Ctrl Pts',(93.9048442552786,191.485909612822,7.16869134407591));
#50103=CARTESIAN_POINT('Ctrl Pts',(93.8974861688085,191.48590959389,7.16869177772018));
#50104=CARTESIAN_POINT('Ctrl Pts',(93.8966810711603,191.485909591818,7.16869182516811));
#50105=CARTESIAN_POINT('Ctrl Pts',(93.8958761232574,191.485909591815,7.1686918252459));
#50106=CARTESIAN_POINT('Ctrl Pts',(93.8950711760379,191.485909591815,7.1686918252459));
#50107=CARTESIAN_POINT('Ctrl Pts',(94.5579999877836,191.509852347394,6.62025105415186));
#50108=CARTESIAN_POINT('Ctrl Pts',(94.5579999873322,191.509390598827,6.63082531802225));
#50109=CARTESIAN_POINT('Ctrl Pts',(94.5579973685816,191.508928346735,6.64140360290052));
#50110=CARTESIAN_POINT('Ctrl Pts',(94.5578610803357,191.508463683902,6.65203512142038));
#50111=CARTESIAN_POINT('Ctrl Pts',(94.5577158688926,191.50796859821,6.66336271710602));
#50112=CARTESIAN_POINT('Ctrl Pts',(94.5574189491316,191.507470799631,6.67475028066738));
#50113=CARTESIAN_POINT('Ctrl Pts',(94.5568472979195,191.506970191968,6.68620604173551));
#50114=CARTESIAN_POINT('Ctrl Pts',(94.5562223850985,191.50642294193,6.69872915340655));
#50115=CARTESIAN_POINT('Ctrl Pts',(94.5552691838959,191.505872387008,6.71133298197413));
#50116=CARTESIAN_POINT('Ctrl Pts',(94.5538679189693,191.505320285294,6.72397842300916));
#50117=CARTESIAN_POINT('Ctrl Pts',(94.5522398044999,191.504678804321,6.73867102333782));
#50118=CARTESIAN_POINT('Ctrl Pts',(94.5500067141061,191.504035293084,6.75341792887911));
#50119=CARTESIAN_POINT('Ctrl Pts',(94.5470353834832,191.503394033602,6.76811367874578));
#50120=CARTESIAN_POINT('Ctrl Pts',(94.5440731966039,191.502754747484,6.78276420504586));
#50121=CARTESIAN_POINT('Ctrl Pts',(94.5403787658274,191.502117838584,6.79736033555314));
#50122=CARTESIAN_POINT('Ctrl Pts',(94.5358574411458,191.50148742281,6.81180174085476));
#50123=CARTESIAN_POINT('Ctrl Pts',(94.5330325418927,191.501093542437,6.82082465292642));
#50124=CARTESIAN_POINT('Ctrl Pts',(94.529888123824,191.500702040194,6.82979048429811));
#50125=CARTESIAN_POINT('Ctrl Pts',(94.5263992457829,191.500313879367,6.83867639467264));
#50126=CARTESIAN_POINT('Ctrl Pts',(94.5249102185751,191.500148215212,6.84246883515277));
#50127=CARTESIAN_POINT('Ctrl Pts',(94.523356818024,191.499983046047,6.84624936306502));
#50128=CARTESIAN_POINT('Ctrl Pts',(94.521742006184,191.499818469852,6.85001561858946));
#50129=CARTESIAN_POINT('Ctrl Pts',(94.5168914868185,191.499324121224,6.86132857462839));
#50130=CARTESIAN_POINT('Ctrl Pts',(94.5114631915417,191.49883495346,6.87251891611757));
#50131=CARTESIAN_POINT('Ctrl Pts',(94.5054309088941,191.498351411271,6.88358157145828));
#50132=CARTESIAN_POINT('Ctrl Pts',(94.499056967323,191.497840482019,6.89527079805494));
#50133=CARTESIAN_POINT('Ctrl Pts',(94.4920091725769,191.49733584819,6.90681712732562));
#50134=CARTESIAN_POINT('Ctrl Pts',(94.4843074737785,191.496839472581,6.91817696429796));
#50135=CARTESIAN_POINT('Ctrl Pts',(94.4751356297593,191.496248345898,6.93170523325822));
#50136=CARTESIAN_POINT('Ctrl Pts',(94.4650371082117,191.495668960024,6.9449681047791));
#50137=CARTESIAN_POINT('Ctrl Pts',(94.4541073237978,191.49510625566,6.95784991246336));
#50138=CARTESIAN_POINT('Ctrl Pts',(94.4424196126737,191.494504530519,6.97162501005615));
#50139=CARTESIAN_POINT('Ctrl Pts',(94.4297848514531,191.493922008095,6.98496115298068));
#50140=CARTESIAN_POINT('Ctrl Pts',(94.4163490108873,191.493365164797,6.99770735765248));
#50141=CARTESIAN_POINT('Ctrl Pts',(94.4035828885217,191.492836077715,7.00981821947317));
#50142=CARTESIAN_POINT('Ctrl Pts',(94.3900968572585,191.492330302262,7.02139374511457));
#50143=CARTESIAN_POINT('Ctrl Pts',(94.3759904381591,191.491851854252,7.03234045209773));
#50144=CARTESIAN_POINT('Origin',(94.808,180.426510206204,-24.8805613784808));
#50145=CARTESIAN_POINT('Origin',(94.558,180.426510206204,-24.8805613784808));
#50146=CARTESIAN_POINT('Origin',(93.8818615348307,180.426510206204,-24.8805613784808));
#50147=CARTESIAN_POINT('Origin',(94.808,194.714010206204,-24.8805613784807));
#50148=CARTESIAN_POINT('Origin',(94.558,194.714010206204,-24.8805613784807));
#50149=CARTESIAN_POINT('Origin',(93.8818615348307,194.714010206204,-24.8805613784807));
#50150=CARTESIAN_POINT('Origin',(93.970095034287,180.426510206204,-26.3231663427409));
#50151=CARTESIAN_POINT('',(94.0433763139675,182.370607548843,-27.5213046746067));
#50152=CARTESIAN_POINT('',(94.009210860425,182.346218535842,-26.9627044469257));
#50153=CARTESIAN_POINT('',(94.058,182.620369603888,-27.7603998277807));
#50154=CARTESIAN_POINT('Origin',(94.0427093449624,182.620369603888,-27.5103998277807));
#50155=CARTESIAN_POINT('',(94.058,178.232650808519,-27.7603998277807));
#50156=CARTESIAN_POINT('',(94.058,177.748384178774,-27.7603998277807));
#50157=CARTESIAN_POINT('',(94.0433763139676,178.482412863564,-27.5213046746067));
#50158=CARTESIAN_POINT('Origin',(94.0427093449624,178.232650808519,-27.5103998277807));
#50159=CARTESIAN_POINT('',(93.9214692330137,178.569436246637,-25.5281415195132));
#50160=CARTESIAN_POINT('Origin',(92.808,178.597710207218,-24.8805613785068));
#50161=CARTESIAN_POINT('',(93.0494221937018,178.482412863388,-27.521304674599));
#50162=CARTESIAN_POINT('',(93.0083112326325,178.533813315574,-26.3440407807369));
#50163=CARTESIAN_POINT('',(91.404,178.482412863915,-27.521304674622));
#50164=CARTESIAN_POINT('Origin',(92.808,182.381046669563,-27.7603998277083));
#50165=CARTESIAN_POINT('',(93.0494221937018,182.370607549019,-27.521304674599));
#50166=CARTESIAN_POINT('',(91.404,182.370607548492,-27.521304674622));
#50167=CARTESIAN_POINT('',(93.0534319486468,182.375620888241,-27.636129032831));
#50168=CARTESIAN_POINT('Origin',(93.970095034287,194.714010206204,-26.3231663427409));
#50169=CARTESIAN_POINT('',(94.0433763139675,196.658107548844,-27.5213046746067));
#50170=CARTESIAN_POINT('',(94.009210860425,196.633718535842,-26.9627044469257));
#50171=CARTESIAN_POINT('',(94.058,196.907869603888,-27.7603998277806));
#50172=CARTESIAN_POINT('Origin',(94.0427093449624,196.907869603888,-27.5103998277807));
#50173=CARTESIAN_POINT('',(94.058,192.520150808519,-27.7603998277806));
#50174=CARTESIAN_POINT('',(94.058,184.892134178774,-27.7603998277807));
#50175=CARTESIAN_POINT('',(94.0433763139676,192.769912863564,-27.5213046746067));
#50176=CARTESIAN_POINT('Origin',(94.0427093449624,192.520150808519,-27.5103998277807));
#50177=CARTESIAN_POINT('',(93.9214692330137,192.856936246637,-25.5281415195132));
#50178=CARTESIAN_POINT('Origin',(92.808,192.885210207217,-24.8805613785067));
#50179=CARTESIAN_POINT('',(93.0494221937018,192.769912863388,-27.5213046745991));
#50180=CARTESIAN_POINT('',(93.0191691814378,192.807737776152,-26.6549717528605));
#50181=CARTESIAN_POINT('',(91.404,192.769912863915,-27.521304674622));
#50182=CARTESIAN_POINT('Origin',(92.808,196.668546669563,-27.7603998277083));
#50183=CARTESIAN_POINT('',(93.0494221937018,196.658107549019,-27.521304674599));
#50184=CARTESIAN_POINT('',(91.404,196.658107548492,-27.521304674622));
#50185=CARTESIAN_POINT('',(93.0425739998415,196.649545348818,-27.3251980607073));
#50186=CARTESIAN_POINT('Origin',(92.808,177.070258151344,-27.7603998277807));
#50187=CARTESIAN_POINT('',(92.7995761528675,197.062441810495,-27.5191245902376));
#50188=CARTESIAN_POINT('',(91.875605180817,196.138482738825,-1.06039984681285));
#50189=CARTESIAN_POINT('',(92.7964458540232,197.059309906802,-27.4294380638044));
#50190=CARTESIAN_POINT('',(92.799574486947,196.907869603888,-27.5191247019562));
#50191=CARTESIAN_POINT('',(92.799574486947,176.070258151344,-27.5191247019563));
#50192=CARTESIAN_POINT('',(92.7075419163625,196.792802225787,-24.8836567004206));
#50193=CARTESIAN_POINT('',(92.7927262930867,196.899307404214,-27.3230180880416));
#50194=CARTESIAN_POINT('',(92.7075416895929,192.635217828705,-24.883656535057));
#50195=CARTESIAN_POINT('Ctrl Pts',(92.7075419161027,196.79280204616,-24.8836566929773));
#50196=CARTESIAN_POINT('Ctrl Pts',(92.7041866526451,196.792523549606,-24.7875745187763));
#50197=CARTESIAN_POINT('Ctrl Pts',(92.7008251598914,196.785114520802,-24.6913139687033));
#50198=CARTESIAN_POINT('Ctrl Pts',(92.6974895315013,196.770887406371,-24.5957940411971));
#50199=CARTESIAN_POINT('Ctrl Pts',(92.6940397018719,196.75617320108,-24.4970038171133));
#50200=CARTESIAN_POINT('Ctrl Pts',(92.6906175599613,196.734166037556,-24.3990064498486));
#50201=CARTESIAN_POINT('Ctrl Pts',(92.687259467068,196.705261953254,-24.3028428896178));
#50202=CARTESIAN_POINT('Ctrl Pts',(92.6837349936501,196.674925783282,-24.2019147966293));
#50203=CARTESIAN_POINT('Ctrl Pts',(92.6802811032628,196.63699224911,-24.1030076513188));
#50204=CARTESIAN_POINT('Ctrl Pts',(92.6769403581438,196.591974829269,-24.00733900051));
#50205=CARTESIAN_POINT('Ctrl Pts',(92.6735460200391,196.546235229838,-23.9101356116543));
#50206=CARTESIAN_POINT('Ctrl Pts',(92.6702685259561,196.493182943039,-23.816276687943));
#50207=CARTESIAN_POINT('Ctrl Pts',(92.6671525057808,196.433410452751,-23.7270367247891));
#50208=CARTESIAN_POINT('Ctrl Pts',(92.664068542806,196.374252893882,-23.6387148504919));
#50209=CARTESIAN_POINT('Ctrl Pts',(92.6611427864371,196.308513250291,-23.554918599519));
#50210=CARTESIAN_POINT('Ctrl Pts',(92.6584179090407,196.236811463569,-23.4768627073885));
#50211=CARTESIAN_POINT('Ctrl Pts',(92.6577024994736,196.217986343487,-23.4563693332393));
#50212=CARTESIAN_POINT('Ctrl Pts',(92.6570009318192,196.198750466734,-23.4362714817984));
#50213=CARTESIAN_POINT('Ctrl Pts',(92.6563139664495,196.179115505979,-23.4165907342915));
#50214=CARTESIAN_POINT('Ctrl Pts',(92.6544210269085,196.125011186841,-23.3623602493287));
#50215=CARTESIAN_POINT('Ctrl Pts',(92.6526363358719,196.067943908542,-23.3112358284044));
#50216=CARTESIAN_POINT('Ctrl Pts',(92.6509746195905,196.008105464874,-23.2636414713683));
#50217=CARTESIAN_POINT('Ctrl Pts',(92.6483123403191,195.912236723626,-23.1873893026972));
#50218=CARTESIAN_POINT('Ctrl Pts',(92.6459656560529,195.809253355884,-23.1201956440411));
#50219=CARTESIAN_POINT('Ctrl Pts',(92.6439515471557,195.701046307085,-23.0625289980357));
#50220=CARTESIAN_POINT('Ctrl Pts',(92.6419272776485,195.59229338432,-23.004571440106));
#50221=CARTESIAN_POINT('Ctrl Pts',(92.6402390365635,195.478262776329,-22.9562389497088));
#50222=CARTESIAN_POINT('Ctrl Pts',(92.6389052035473,195.360913875184,-22.9180423084027));
#50223=CARTESIAN_POINT('Ctrl Pts',(92.6375977982235,195.245890048186,-22.8806024702907));
#50224=CARTESIAN_POINT('Ctrl Pts',(92.6366308444932,195.127677854213,-22.852902581407));
#50225=CARTESIAN_POINT('Ctrl Pts',(92.6360224936583,195.008170712156,-22.8354315084043));
#50226=CARTESIAN_POINT('Ctrl Pts',(92.6355207346624,194.909602944718,-22.8210216193298));
#50227=CARTESIAN_POINT('Ctrl Pts',(92.6352628753615,194.810155244342,-22.8135707233062));
#50228=CARTESIAN_POINT('Ctrl Pts',(92.6352603648271,194.710915356254,-22.8133442655447));
#50229=CARTESIAN_POINT('Ctrl Pts',(92.6352580266142,194.618487228667,-22.8131333516947));
#50230=CARTESIAN_POINT('Ctrl Pts',(92.6354599680061,194.52600133851,-22.8188202713752));
#50231=CARTESIAN_POINT('Ctrl Pts',(92.6358764748497,194.434305440178,-22.8307243461079));
#50232=CARTESIAN_POINT('Ctrl Pts',(92.6361573649892,194.372466183367,-22.8387523947761));
#50233=CARTESIAN_POINT('Ctrl Pts',(92.6365359322842,194.310987354302,-22.849607788191));
#50234=CARTESIAN_POINT('Ctrl Pts',(92.6370157252911,194.250140602834,-22.863381910912));
#50235=CARTESIAN_POINT('Ctrl Pts',(92.6377583710503,194.155959192728,-22.8847021337595));
#50236=CARTESIAN_POINT('Ctrl Pts',(92.6387437054419,194.063290873836,-22.9130182821809));
#50237=CARTESIAN_POINT('Ctrl Pts',(92.6399547556783,193.972973200174,-22.9477952361682));
#50238=CARTESIAN_POINT('Ctrl Pts',(92.6411245561586,193.885731849774,-22.9813876473279));
#50239=CARTESIAN_POINT('Ctrl Pts',(92.6425050065016,193.800684914438,-23.0210081672927));
#50240=CARTESIAN_POINT('Ctrl Pts',(92.6440782590059,193.718609080484,-23.066124258135));
#50241=CARTESIAN_POINT('Ctrl Pts',(92.6456513671448,193.636540778004,-23.1112362090172));
#50242=CARTESIAN_POINT('Ctrl Pts',(92.6474172163055,193.557444215747,-23.1618427903946));
#50243=CARTESIAN_POINT('Ctrl Pts',(92.6493551917889,193.482100810938,-23.2173600640876));
#50244=CARTESIAN_POINT('Ctrl Pts',(92.6512540288583,193.40827900503,-23.2717561378179));
#50245=CARTESIAN_POINT('Ctrl Pts',(92.6533179990283,193.338061505877,-23.3308663161869));
#50246=CARTESIAN_POINT('Ctrl Pts',(92.6555260910564,193.27217033146,-23.3940934330337));
#50247=CARTESIAN_POINT('Ctrl Pts',(92.6558104405593,193.263685122305,-23.4022355752165));
#50248=CARTESIAN_POINT('Ctrl Pts',(92.6560971793568,193.255271625114,-23.410445926629));
#50249=CARTESIAN_POINT('Ctrl Pts',(92.6563862623636,193.246931349296,-23.4187231564664));
#50250=CARTESIAN_POINT('Ctrl Pts',(92.6592721012667,193.163672590215,-23.5013525442657));
#50251=CARTESIAN_POINT('Ctrl Pts',(92.6623962145463,193.087036777233,-23.5908104226794));
#50252=CARTESIAN_POINT('Ctrl Pts',(92.6657243839503,193.018428513539,-23.6861179801677));
#50253=CARTESIAN_POINT('Ctrl Pts',(92.6690296109943,192.950293193164,-23.7807685457709));
#50254=CARTESIAN_POINT('Ctrl Pts',(92.6725361314124,192.890075480565,-23.881188823586));
#50255=CARTESIAN_POINT('Ctrl Pts',(92.6762096214703,192.83919291728,-23.9863909239148));
#50256=CARTESIAN_POINT('Ctrl Pts',(92.6798851881863,192.788281589609,-24.091652495969));
#50257=CARTESIAN_POINT('Ctrl Pts',(92.6837279758533,192.746718260061,-24.2017027561221));
#50258=CARTESIAN_POINT('Ctrl Pts',(92.6876759243214,192.714706639158,-24.3147617404584));
#50259=CARTESIAN_POINT('Ctrl Pts',(92.691599708513,192.682890952335,-24.427128722716));
#50260=CARTESIAN_POINT('Ctrl Pts',(92.6956273715336,192.660510943623,-24.5424678284283));
#50261=CARTESIAN_POINT('Ctrl Pts',(92.6996960594883,192.647772855611,-24.6589804113987));
#50262=CARTESIAN_POINT('Ctrl Pts',(92.7023002032277,192.639619904949,-24.7335537178049));
#50263=CARTESIAN_POINT('Ctrl Pts',(92.7049211124601,192.635416947225,-24.8086066959392));
#50264=CARTESIAN_POINT('Ctrl Pts',(92.7075419103192,192.635217829309,-24.8836565273507));
#50265=CARTESIAN_POINT('',(92.799574486947,192.520150808519,-27.5191247019563));
#50266=CARTESIAN_POINT('',(92.7693214746831,192.557975720756,-26.6527917801948));
#50267=CARTESIAN_POINT('',(92.799574486947,182.620369603888,-27.5191247019562));
#50268=CARTESIAN_POINT('',(92.799574486947,176.070258151344,-27.5191247019563));
#50269=CARTESIAN_POINT('',(92.7075419164482,182.505302226277,-24.8836567028735));
#50270=CARTESIAN_POINT('',(92.8035842418921,182.625382943636,-27.6339490601653));
#50271=CARTESIAN_POINT('',(92.707541689581,178.347717828714,-24.8836565351294));
#50272=CARTESIAN_POINT('Ctrl Pts',(92.7075419161029,182.505302046734,-24.8836566929859));
#50273=CARTESIAN_POINT('Ctrl Pts',(92.7041861075532,182.505023524545,-24.7875589093869));
#50274=CARTESIAN_POINT('Ctrl Pts',(92.7008240726502,182.497612655906,-24.6912828341697));
#50275=CARTESIAN_POINT('Ctrl Pts',(92.6974879191031,182.483381962842,-24.5957478681765));
#50276=CARTESIAN_POINT('Ctrl Pts',(92.6940375487542,182.468664066708,-24.4969421599577));
#50277=CARTESIAN_POINT('Ctrl Pts',(92.6906148842635,182.446651362515,-24.3989298280736));
#50278=CARTESIAN_POINT('Ctrl Pts',(92.6872563026559,182.41773996546,-24.3027522735661));
#50279=CARTESIAN_POINT('Ctrl Pts',(92.6837313415476,182.387396337671,-24.2018102156571));
#50280=CARTESIAN_POINT('Ctrl Pts',(92.6802769997636,182.349453502332,-24.102890145484));
#50281=CARTESIAN_POINT('Ctrl Pts',(92.6769358570657,182.30442501403,-24.0072101118318));
#50282=CARTESIAN_POINT('Ctrl Pts',(92.673541132462,182.258674403858,-23.9099956574732));
#50283=CARTESIAN_POINT('Ctrl Pts',(92.6702633062334,182.205609356896,-23.8161272259234));
#50284=CARTESIAN_POINT('Ctrl Pts',(92.6671470262241,182.145822426768,-23.7268798237317));
#50285=CARTESIAN_POINT('Ctrl Pts',(92.6640628276178,182.086650989661,-23.6385512035063));
#50286=CARTESIAN_POINT('Ctrl Pts',(92.6611369042334,182.020895914267,-23.5547501700393));
#50287=CARTESIAN_POINT('Ctrl Pts',(92.6584119452753,181.949177198485,-23.4766919302216));
#50288=CARTESIAN_POINT('Ctrl Pts',(92.6576986084571,181.930402750389,-23.4562579283585));
#50289=CARTESIAN_POINT('Ctrl Pts',(92.656999038491,181.911219844277,-23.4362173038526));
#50290=CARTESIAN_POINT('Ctrl Pts',(92.6563139894071,181.891640051409,-23.4165914577124));
#50291=CARTESIAN_POINT('Ctrl Pts',(92.6544210535275,181.837536931935,-23.3623610832819));
#50292=CARTESIAN_POINT('Ctrl Pts',(92.6526363651935,181.780470734432,-23.3112367453406));
#50293=CARTESIAN_POINT('Ctrl Pts',(92.6509746507706,181.720633178792,-23.2636424494786));
#50294=CARTESIAN_POINT('Ctrl Pts',(92.6483125546062,181.62477234665,-23.1873955380235));
#50295=CARTESIAN_POINT('Ctrl Pts',(92.6459660086502,181.521797355114,-23.1202058556052));
#50296=CARTESIAN_POINT('Ctrl Pts',(92.6439519908987,181.413598876649,-23.0625418358071));
#50297=CARTESIAN_POINT('Ctrl Pts',(92.6419278292247,181.304855439241,-23.0045873819505));
#50298=CARTESIAN_POINT('Ctrl Pts',(92.6402396430025,181.190834597934,-22.9562564778589));
#50299=CARTESIAN_POINT('Ctrl Pts',(92.6389058080313,181.073495433546,-22.9180598087366));
#50300=CARTESIAN_POINT('Ctrl Pts',(92.6375984092037,180.958481890445,-22.8806201842661));
#50301=CARTESIAN_POINT('Ctrl Pts',(92.6366314030122,180.840279993273,-22.8529188329426));
#50302=CARTESIAN_POINT('Ctrl Pts',(92.636022935331,180.72078283378,-22.8354445056961));
#50303=CARTESIAN_POINT('Ctrl Pts',(92.6355208971807,180.622187403369,-22.8210266833536));
#50304=CARTESIAN_POINT('Ctrl Pts',(92.6352628924395,180.522711183846,-22.8135717048913));
#50305=CARTESIAN_POINT('Ctrl Pts',(92.635260379221,180.423442926364,-22.8133452297394));
#50306=CARTESIAN_POINT('Ctrl Pts',(92.6352580391763,180.331014762485,-22.8131343598904));
#50307=CARTESIAN_POINT('Ctrl Pts',(92.6354599780261,180.23852875594,-22.8188212505927));
#50308=CARTESIAN_POINT('Ctrl Pts',(92.6358764812534,180.146832694849,-22.8307252280545));
#50309=CARTESIAN_POINT('Ctrl Pts',(92.6361573735598,180.084992314252,-22.8387533427641));
#50310=CARTESIAN_POINT('Ctrl Pts',(92.6365359457276,180.023512352144,-22.8496088639633));
#50311=CARTESIAN_POINT('Ctrl Pts',(92.637015746364,179.96266448272,-22.8633831831447));
#50312=CARTESIAN_POINT('Ctrl Pts',(92.637758394405,179.868482550479,-22.8847034365588));
#50313=CARTESIAN_POINT('Ctrl Pts',(92.6387437314562,179.775813706719,-22.9130196007581));
#50314=CARTESIAN_POINT('Ctrl Pts',(92.6399547845089,179.685495472827,-22.9477965685264));
#50315=CARTESIAN_POINT('Ctrl Pts',(92.6411245879024,179.598253566895,-22.9813889985361));
#50316=CARTESIAN_POINT('Ctrl Pts',(92.6425050413727,179.513206043663,-23.0210095374616));
#50317=CARTESIAN_POINT('Ctrl Pts',(92.6440782971529,179.431129563402,-23.0661256592173));
#50318=CARTESIAN_POINT('Ctrl Pts',(92.6456514189876,179.349060071051,-23.1112379398312));
#50319=CARTESIAN_POINT('Ctrl Pts',(92.6474172845558,179.26996229978,-23.1618449357272));
#50320=CARTESIAN_POINT('Ctrl Pts',(92.6493552787788,179.194617660935,-23.217362709565));
#50321=CARTESIAN_POINT('Ctrl Pts',(92.6512541578982,179.120793724946,-23.2717599519556));
#50322=CARTESIAN_POINT('Ctrl Pts',(92.6533181764905,179.050574161611,-23.330871498894));
#50323=CARTESIAN_POINT('Ctrl Pts',(92.6555263220655,178.984681015854,-23.3941001619955));
#50324=CARTESIAN_POINT('Ctrl Pts',(92.6558106147775,178.9761974533,-23.4022406796845));
#50325=CARTESIAN_POINT('Ctrl Pts',(92.6560972957988,178.967785572137,-23.4104493789947));
#50326=CARTESIAN_POINT('Ctrl Pts',(92.6563863200711,178.959446880823,-23.4187249299663));
#50327=CARTESIAN_POINT('Ctrl Pts',(92.6592727271214,178.876170631375,-23.5013706139403));
#50328=CARTESIAN_POINT('Ctrl Pts',(92.6623975045168,178.799519904491,-23.5908475165386));
#50329=CARTESIAN_POINT('Ctrl Pts',(92.6657264098965,178.730900118977,-23.6861761418024));
#50330=CARTESIAN_POINT('Ctrl Pts',(92.6690310591513,178.662780332679,-23.7808101534399));
#50331=CARTESIAN_POINT('Ctrl Pts',(92.672536913142,178.602575233209,-23.8812113213246));
#50332=CARTESIAN_POINT('Ctrl Pts',(92.6762096642088,178.5517014472,-23.9863922334895));
#50333=CARTESIAN_POINT('Ctrl Pts',(92.6798858987458,178.500779409265,-24.0916729059033));
#50334=CARTESIAN_POINT('Ctrl Pts',(92.6837294095871,178.459208682866,-24.2017438523972));
#50335=CARTESIAN_POINT('Ctrl Pts',(92.6876781016657,178.427193359691,-24.3148241164183));
#50336=CARTESIAN_POINT('Ctrl Pts',(92.6916028949911,178.395371803538,-24.4272199823506));
#50337=CARTESIAN_POINT('Ctrl Pts',(92.6956316016216,178.372990874334,-24.5425889664217));
#50338=CARTESIAN_POINT('Ctrl Pts',(92.6997013207089,178.360257199043,-24.6591310747077));
#50339=CARTESIAN_POINT('Ctrl Pts',(92.7023037351681,178.352114548412,-24.7336548590774));
#50340=CARTESIAN_POINT('Ctrl Pts',(92.7049228792329,178.347916827813,-24.8086572896938));
#50341=CARTESIAN_POINT('Ctrl Pts',(92.7075419103217,178.347717829309,-24.8836565274225));
#50342=CARTESIAN_POINT('',(92.799574486947,178.232650808519,-27.5191247019563));
#50343=CARTESIAN_POINT('',(92.7584635258777,178.284051260178,-26.3418608080712));
#50344=CARTESIAN_POINT('',(92.799574486947,178.078074493133,-27.5191247019563));
#50345=CARTESIAN_POINT('',(92.799574486947,176.070258151344,-27.5191247019563));
#50346=CARTESIAN_POINT('',(91.8756051814311,179.002033771969,-1.06039984154198));
#50347=CARTESIAN_POINT('',(92.8060008823268,178.071651500781,-27.7030542144857));
#50348=CARTESIAN_POINT('',(91.8756017155244,177.070258151344,-1.06039982778065));
#50349=CARTESIAN_POINT('Origin',(91.404,178.232650808519,-27.5103998277807));
#50350=CARTESIAN_POINT('',(93.0494221937018,178.232650808519,-27.7603998277807));
#50351=CARTESIAN_POINT('',(91.404,178.232650808519,-27.7603998277807));
#50352=CARTESIAN_POINT('Origin',(93.0494221937018,178.232650808519,-27.5103998277807));
#50353=CARTESIAN_POINT('Origin',(93.0083113171306,178.284051263574,-26.3331358530553));
#50354=CARTESIAN_POINT('Origin',(93.0494221937018,178.232650808519,-27.5103998277807));
#50355=CARTESIAN_POINT('Ctrl Pts',(92.7075412467957,178.34771782958,-24.8836565131876));
#50356=CARTESIAN_POINT('Ctrl Pts',(92.7075504917574,178.359153140594,-24.8839212656478));
#50357=CARTESIAN_POINT('Ctrl Pts',(92.7083420840604,178.370060564001,-24.8841461392143));
#50358=CARTESIAN_POINT('Ctrl Pts',(92.7097086182879,178.380374663395,-24.8843354871179));
#50359=CARTESIAN_POINT('Ctrl Pts',(92.7111323954746,178.391120811659,-24.8845327666446));
#50360=CARTESIAN_POINT('Ctrl Pts',(92.7131796332029,178.401223581932,-24.8846915352022));
#50361=CARTESIAN_POINT('Ctrl Pts',(92.7156408933077,178.410660888091,-24.8848181054495));
#50362=CARTESIAN_POINT('Ctrl Pts',(92.7182728774591,178.420752808158,-24.8849534551772));
#50363=CARTESIAN_POINT('Ctrl Pts',(92.7213776535708,178.430084462189,-24.8850520392567));
#50364=CARTESIAN_POINT('Ctrl Pts',(92.724738158105,178.4386759398,-24.8851222698458));
#50365=CARTESIAN_POINT('Ctrl Pts',(92.7282264617201,178.447594148987,-24.8851951712852));
#50366=CARTESIAN_POINT('Ctrl Pts',(92.7319900948395,178.455715855686,-24.8852375748234));
#50367=CARTESIAN_POINT('Ctrl Pts',(92.7358337741381,178.463098184862,-24.8852587436785));
#50368=CARTESIAN_POINT('Ctrl Pts',(92.7399082355765,178.470923763745,-24.8852811835537));
#50369=CARTESIAN_POINT('Ctrl Pts',(92.7440725008287,178.477919526177,-24.8852798115193));
#50370=CARTESIAN_POINT('Ctrl Pts',(92.7481495422152,178.484175394642,-24.8852646756083));
#50371=CARTESIAN_POINT('Ctrl Pts',(92.7507247953035,178.488126898455,-24.8852551150476));
#50372=CARTESIAN_POINT('Ctrl Pts',(92.7532663825736,178.491783558639,-24.8852400390122));
#50373=CARTESIAN_POINT('Ctrl Pts',(92.7557401377792,178.49516956485,-24.8852216816281));
#50374=CARTESIAN_POINT('Ctrl Pts',(92.7591557961819,178.499844821536,-24.8851963345149));
#50375=CARTESIAN_POINT('Ctrl Pts',(92.7623710799942,178.503913455431,-24.8851632561283));
#50376=CARTESIAN_POINT('Ctrl Pts',(92.7653848664574,178.507538340984,-24.8851276056091));
#50377=CARTESIAN_POINT('Ctrl Pts',(92.7686308349895,178.511442487672,-24.8850892085744));
#50378=CARTESIAN_POINT('Ctrl Pts',(92.7716438785565,178.514832017447,-24.8850478053857));
#50379=CARTESIAN_POINT('Ctrl Pts',(92.77447659972,178.517881061172,-24.8850066738916));
#50380=CARTESIAN_POINT('Ctrl Pts',(92.7776280108959,178.521273131876,-24.8849609149755));
#50381=CARTESIAN_POINT('Ctrl Pts',(92.7805568471536,178.524243944351,-24.8849154777494));
#50382=CARTESIAN_POINT('Ctrl Pts',(92.7833880687962,178.526995713981,-24.8848714017257));
#50383=CARTESIAN_POINT('Ctrl Pts',(92.7864939670033,178.530014451982,-24.8848230495794));
#50384=CARTESIAN_POINT('Ctrl Pts',(92.7894828409803,178.532769868652,-24.8847763323043));
#50385=CARTESIAN_POINT('Ctrl Pts',(92.7925698274743,178.535483360101,-24.8847288808945));
#50386=CARTESIAN_POINT('Ctrl Pts',(92.795468327823,178.538031170377,-24.8846843267872));
#50387=CARTESIAN_POINT('Ctrl Pts',(92.7984539008793,178.540542004894,-24.884639104747));
#50388=CARTESIAN_POINT('Ctrl Pts',(92.8017376503341,178.543160802981,-24.8845884272924));
#50389=CARTESIAN_POINT('Ctrl Pts',(92.8019511887859,178.54333110041,-24.8845851317958));
#50390=CARTESIAN_POINT('Ctrl Pts',(92.8021659991852,178.543501839556,-24.8845818121967));
#50391=CARTESIAN_POINT('Ctrl Pts',(92.8023821442425,178.543673053823,-24.884578466734));
#50392=CARTESIAN_POINT('Ctrl Pts',(92.8079412326375,178.548076556059,-24.884492423948));
#50393=CARTESIAN_POINT('Ctrl Pts',(92.8143036589122,178.552728323539,-24.8843891672098));
#50394=CARTESIAN_POINT('Ctrl Pts',(92.8214211215967,178.55735215866,-24.8842608958503));
#50395=CARTESIAN_POINT('Ctrl Pts',(92.8280309901825,178.561646237023,-24.8841417723835));
#50396=CARTESIAN_POINT('Ctrl Pts',(92.8352922133797,178.565914951459,-24.8840010133964));
#50397=CARTESIAN_POINT('Ctrl Pts',(92.8431233985193,178.569949696039,-24.8838344130286));
#50398=CARTESIAN_POINT('Ctrl Pts',(92.8506358074229,178.5738202023,-24.8836745942957));
#50399=CARTESIAN_POINT('Ctrl Pts',(92.8586724245958,178.577474463442,-24.8834909646643));
#50400=CARTESIAN_POINT('Ctrl Pts',(92.8671216742493,178.580755961035,-24.8832824050657));
#50401=CARTESIAN_POINT('Ctrl Pts',(92.875324710726,178.583941834995,-24.8830799229442));
#50402=CARTESIAN_POINT('Ctrl Pts',(92.8839160742585,178.586775714249,-24.8828539359081));
#50403=CARTESIAN_POINT('Ctrl Pts',(92.8927621032378,178.589152383275,-24.8826061817168));
#50404=CARTESIAN_POINT('Ctrl Pts',(92.9015330941315,178.591508891764,-24.8823605291465));
#50405=CARTESIAN_POINT('Ctrl Pts',(92.9105536940585,178.593415455906,-24.8820934834868));
#50406=CARTESIAN_POINT('Ctrl Pts',(92.9196721531821,178.594815756366,-24.8818095070292));
#50407=CARTESIAN_POINT('Ctrl Pts',(92.9287886120252,178.596215749647,-24.8815255928664));
#50408=CARTESIAN_POINT('Ctrl Pts',(92.9380020123476,178.597109517714,-24.8812247778647));
#50409=CARTESIAN_POINT('Ctrl Pts',(92.9471514441149,178.597492133542,-24.8809140869711));
#50410=CARTESIAN_POINT('Ctrl Pts',(92.9505780217398,178.597635427997,-24.8807977293118));
#50411=CARTESIAN_POINT('Ctrl Pts',(92.9539956023325,178.597707555547,-24.8806800103457));
#50412=CARTESIAN_POINT('Ctrl Pts',(92.9573957894909,178.59771013421,-24.8805613790735));
#50413=CARTESIAN_POINT('Origin',(93.0494221937018,176.070258151344,-27.5103998277806));
#50414=CARTESIAN_POINT('Origin',(93.0494221937018,178.232650808519,-27.5103998277806));
#50415=CARTESIAN_POINT('',(93.0494221937018,178.078074491416,-27.7603998277807));
#50416=CARTESIAN_POINT('',(93.0494221937018,176.070258151344,-27.7603998277807));
#50417=CARTESIAN_POINT('Ctrl Pts',(93.0494221937018,178.078074491416,-27.7603998277807));
#50418=CARTESIAN_POINT('Ctrl Pts',(93.0163432236799,178.078074491416,-27.7603998277807));
#50419=CARTESIAN_POINT('Ctrl Pts',(92.9444292979509,178.078074491416,-27.746993403918));
#50420=CARTESIAN_POINT('Ctrl Pts',(92.8324595514388,178.078074491416,-27.6624644997103));
#50421=CARTESIAN_POINT('Ctrl Pts',(92.8013061460548,178.078074491416,-27.5687129307669));
#50422=CARTESIAN_POINT('Ctrl Pts',(92.799574486947,178.078074491416,-27.5191247019563));
#50423=CARTESIAN_POINT('Origin',(91.8066135338026,178.071651500781,-27.7379541039723));
#50424=CARTESIAN_POINT('',(90.8762193123139,178.00264619156,-1.06039986658124));
#50425=CARTESIAN_POINT('Origin',(90.8749990828241,179.003252257703,-1.06039982778066));
#50426=CARTESIAN_POINT('',(91.7917603780263,177.087110044663,-27.277849557561));
#50427=CARTESIAN_POINT('Ctrl Pts',(92.799574486947,178.078074491416,-27.5191247019563));
#50428=CARTESIAN_POINT('Ctrl Pts',(92.7995825259561,178.051633994796,-27.5193549090571));
#50429=CARTESIAN_POINT('Ctrl Pts',(92.7984810911311,178.024191518384,-27.5189722854293));
#50430=CARTESIAN_POINT('Ctrl Pts',(92.796085508207,177.995912231634,-27.5179716645671));
#50431=CARTESIAN_POINT('Ctrl Pts',(92.7937197530977,177.967985055143,-27.5169835026072));
#50432=CARTESIAN_POINT('Ctrl Pts',(92.7900918803398,177.939241656956,-27.5153925887632));
#50433=CARTESIAN_POINT('Ctrl Pts',(92.7850108636975,177.909887168006,-27.5132080454519));
#50434=CARTESIAN_POINT('Ctrl Pts',(92.779974413289,177.880790150958,-27.5110426630437));
#50435=CARTESIAN_POINT('Ctrl Pts',(92.7735102076936,177.851092587086,-27.5082939690493));
#50436=CARTESIAN_POINT('Ctrl Pts',(92.7654190799412,177.821041678038,-27.5049855289385));
#50437=CARTESIAN_POINT('Ctrl Pts',(92.7573279521887,177.790990768989,-27.5016770888276));
#50438=CARTESIAN_POINT('Ctrl Pts',(92.7476099287136,177.760586326644,-27.4978088346123));
#50439=CARTESIAN_POINT('Ctrl Pts',(92.7360523670782,177.730125656362,-27.4934199916729));
#50440=CARTESIAN_POINT('Ctrl Pts',(92.7330996688996,177.722343637239,-27.4922987405854));
#50441=CARTESIAN_POINT('Ctrl Pts',(92.7300268200641,177.714558213216,-27.4911435942468));
#50442=CARTESIAN_POINT('Ctrl Pts',(92.7268342695123,177.706774323051,-27.4899552708184));
#50443=CARTESIAN_POINT('Ctrl Pts',(92.7188884794395,177.68740136209,-27.4869977080961));
#50444=CARTESIAN_POINT('Ctrl Pts',(92.7102078780297,177.668043398584,-27.4838366050199));
#50445=CARTESIAN_POINT('Ctrl Pts',(92.7007076287041,177.648611635851,-27.4804518635419));
#50446=CARTESIAN_POINT('Ctrl Pts',(92.6914491149236,177.6296743178,-27.4771532474169));
#50447=CARTESIAN_POINT('Ctrl Pts',(92.6814116224008,177.610666107191,-27.4736419776196));
#50448=CARTESIAN_POINT('Ctrl Pts',(92.6704822070501,177.591538190221,-27.4698930463391));
#50449=CARTESIAN_POINT('Ctrl Pts',(92.6602109273692,177.573562097392,-27.4663698641329));
#50450=CARTESIAN_POINT('Ctrl Pts',(92.6491513540335,177.555479758056,-27.4626365504177));
#50451=CARTESIAN_POINT('Ctrl Pts',(92.6371867024928,177.537289480589,-27.4586700443134));
#50452=CARTESIAN_POINT('Ctrl Pts',(92.630918691233,177.527760004232,-27.4565920811701));
#50453=CARTESIAN_POINT('Ctrl Pts',(92.6244019383567,177.518201606507,-27.4544500989249));
#50454=CARTESIAN_POINT('Ctrl Pts',(92.6176176494735,177.508619529295,-27.4522408353615));
#50455=CARTESIAN_POINT('Ctrl Pts',(92.6094973746543,177.497150515867,-27.449596515877));
#50456=CARTESIAN_POINT('Ctrl Pts',(92.6009800054305,177.485636099478,-27.4468517651796));
#50457=CARTESIAN_POINT('Ctrl Pts',(92.5922466070352,177.474351982305,-27.4440693718052));
#50458=CARTESIAN_POINT('Ctrl Pts',(92.5835134495291,177.463068176377,-27.4412870551762));
#50459=CARTESIAN_POINT('Ctrl Pts',(92.5745646994339,177.452015217723,-27.4384672942302));
#50460=CARTESIAN_POINT('Ctrl Pts',(92.5656176222357,177.441431263252,-27.4356793827875));
#50461=CARTESIAN_POINT('Ctrl Pts',(92.5585581054564,177.433080200383,-27.4334796356329));
#50462=CARTESIAN_POINT('Ctrl Pts',(92.5515004673744,177.425020383941,-27.4312998828288));
#50463=CARTESIAN_POINT('Ctrl Pts',(92.5445641268957,177.417349760932,-27.429175737218));
#50464=CARTESIAN_POINT('Ctrl Pts',(92.543286904245,177.41593733121,-27.4287846077895));
#50465=CARTESIAN_POINT('Ctrl Pts',(92.5420138196128,177.414538049861,-27.4283953657898));
#50466=CARTESIAN_POINT('Ctrl Pts',(92.540745657909,177.413152415203,-27.4280082365007));
#50467=CARTESIAN_POINT('Ctrl Pts',(92.5311669019656,177.402686355412,-27.4250841480604));
#50468=CARTESIAN_POINT('Ctrl Pts',(92.5218796391382,177.393004070264,-27.4222755668368));
#50469=CARTESIAN_POINT('Ctrl Pts',(92.5127758806532,177.383867092971,-27.4195471165706));
#50470=CARTESIAN_POINT('Ctrl Pts',(92.5030678466643,177.374123635225,-27.4166375613617));
#50471=CARTESIAN_POINT('Ctrl Pts',(92.4935680143438,177.365000300077,-27.413818939403));
#50472=CARTESIAN_POINT('Ctrl Pts',(92.484107317564,177.356253856671,-27.4110424051222));
#50473=CARTESIAN_POINT('Ctrl Pts',(92.4787173867579,177.351270848986,-27.4094605631075));
#50474=CARTESIAN_POINT('Ctrl Pts',(92.4733395250593,177.346410985242,-27.4078922932421));
#50475=CARTESIAN_POINT('Ctrl Pts',(92.4679382442718,177.34163538119,-27.4063281152624));
#50476=CARTESIAN_POINT('Ctrl Pts',(92.4597693369481,177.334412748548,-27.4039624495144));
#50477=CARTESIAN_POINT('Ctrl Pts',(92.4515610235645,177.327391261326,-27.401606276588));
#50478=CARTESIAN_POINT('Ctrl Pts',(92.4430255734526,177.320333351315,-27.3991796715489));
#50479=CARTESIAN_POINT('Ctrl Pts',(92.4348364085537,177.313561782369,-27.3968515144455));
#50480=CARTESIAN_POINT('Ctrl Pts',(92.4263457555644,177.306756612585,-27.3944583627753));
#50481=CARTESIAN_POINT('Ctrl Pts',(92.4172813000581,177.299750160663,-27.3919305685009));
#50482=CARTESIAN_POINT('Ctrl Pts',(92.4082995315789,177.292807622418,-27.3894258330625));
#50483=CARTESIAN_POINT('Ctrl Pts',(92.3987541469127,177.285666789726,-27.3867886703739));
#50484=CARTESIAN_POINT('Ctrl Pts',(92.3883659496769,177.278212641026,-27.3839550734845));
#50485=CARTESIAN_POINT('Ctrl Pts',(92.379126214801,177.271582582302,-27.3814347435939));
#50486=CARTESIAN_POINT('Ctrl Pts',(92.3691965845144,177.26469720788,-27.3787540139186));
#50487=CARTESIAN_POINT('Ctrl Pts',(92.3588665781048,177.257821183877,-27.3760023712901));
#50488=CARTESIAN_POINT('Ctrl Pts',(92.3486884653978,177.251046265788,-27.373291189158));
#50489=CARTESIAN_POINT('Ctrl Pts',(92.3381220204708,177.244280821782,-27.3705113905096));
#50490=CARTESIAN_POINT('Ctrl Pts',(92.3274640544288,177.237731755375,-27.3677475583342));
#50491=CARTESIAN_POINT('Ctrl Pts',(92.3166709741283,177.231099664473,-27.3649486882224));
#50492=CARTESIAN_POINT('Ctrl Pts',(92.3057845745735,177.224689618604,-27.3621664436397));
#50493=CARTESIAN_POINT('Ctrl Pts',(92.2951268594488,177.218664269066,-27.3594839302891));
#50494=CARTESIAN_POINT('Ctrl Pts',(92.2902296117244,177.215895605335,-27.3582513084514));
#50495=CARTESIAN_POINT('Ctrl Pts',(92.2853807867814,177.213207434239,-27.3570396546931));
#50496=CARTESIAN_POINT('Ctrl Pts',(92.2806120675406,177.210611948511,-27.355856497966));
#50497=CARTESIAN_POINT('Ctrl Pts',(92.2627141526448,177.20087059442,-27.3514158845979));
#50498=CARTESIAN_POINT('Ctrl Pts',(92.2459624854205,177.192439549629,-27.347371820748));
#50499=CARTESIAN_POINT('Ctrl Pts',(92.2305756308492,177.185128540693,-27.3437289007218));
#50500=CARTESIAN_POINT('Ctrl Pts',(92.2151887762779,177.177817531757,-27.3400859806956));
#50501=CARTESIAN_POINT('Ctrl Pts',(92.201165888466,177.171625607856,-27.3368436222571));
#50502=CARTESIAN_POINT('Ctrl Pts',(92.1886774991023,177.166375941053,-27.3339887642445));
#50503=CARTESIAN_POINT('Ctrl Pts',(92.1832801245834,177.164107080192,-27.3327549191549));
#50504=CARTESIAN_POINT('Ctrl Pts',(92.1781788906897,177.162017559287,-27.3316020260688));
#50505=CARTESIAN_POINT('Ctrl Pts',(92.1732520166084,177.160042941351,-27.3305007031886));
#50506=CARTESIAN_POINT('Ctrl Pts',(92.1656989086544,177.157015767896,-27.3288123282741));
#50507=CARTESIAN_POINT('Ctrl Pts',(92.1585552643134,177.154256413687,-27.3272446087511));
#50508=CARTESIAN_POINT('Ctrl Pts',(92.1513795402636,177.151575583879,-27.3257012279742));
#50509=CARTESIAN_POINT('Ctrl Pts',(92.1442315465573,177.148905114046,-27.3241638115402));
#50510=CARTESIAN_POINT('Ctrl Pts',(92.1370516292911,177.146312749868,-27.3226503593));
#50511=CARTESIAN_POINT('Ctrl Pts',(92.1294072491853,177.143659675714,-27.321078198369));
#50512=CARTESIAN_POINT('Ctrl Pts',(92.1265668911765,177.14267389527,-27.3204940437574));
#50513=CARTESIAN_POINT('Ctrl Pts',(92.1236624567418,177.141680208225,-27.3199019248169));
#50514=CARTESIAN_POINT('Ctrl Pts',(92.1206719510921,177.140673263215,-27.3192981695496));
#50515=CARTESIAN_POINT('Ctrl Pts',(92.1106203013173,177.13728873238,-27.3172688349794));
#50516=CARTESIAN_POINT('Ctrl Pts',(92.099520275325,177.133733478202,-27.3150905033194));
#50517=CARTESIAN_POINT('Ctrl Pts',(92.087717156505,177.130208872399,-27.3128596639926));
#50518=CARTESIAN_POINT('Ctrl Pts',(92.0763569954173,177.126816541075,-27.3107125455488));
#50519=CARTESIAN_POINT('Ctrl Pts',(92.0643457322021,177.123453065307,-27.3085172507621));
#50520=CARTESIAN_POINT('Ctrl Pts',(92.0519896405017,177.120252280638,-27.3063519673423));
#50521=CARTESIAN_POINT('Ctrl Pts',(92.039722090356,177.117074432222,-27.3042021999581));
#50522=CARTESIAN_POINT('Ctrl Pts',(92.0271148642094,177.114056980772,-27.3020824630028));
#50523=CARTESIAN_POINT('Ctrl Pts',(92.0144628524532,177.111281295537,-27.3000545908686));
#50524=CARTESIAN_POINT('Ctrl Pts',(92.0028488695173,177.108733340194,-27.2981930946247));
#50525=CARTESIAN_POINT('Ctrl Pts',(91.991197215711,177.106388310212,-27.2964090538182));
#50526=CARTESIAN_POINT('Ctrl Pts',(91.9797299578669,177.104274084994,-27.2947348530275));
#50527=CARTESIAN_POINT('Ctrl Pts',(91.9668789248313,177.101904732312,-27.292858623334));
#50528=CARTESIAN_POINT('Ctrl Pts',(91.9542592372456,177.099825701324,-27.291120991917));
#50529=CARTESIAN_POINT('Ctrl Pts',(91.9421550840222,177.098045545258,-27.2895407158708));
#50530=CARTESIAN_POINT('Ctrl Pts',(91.941237721538,177.09791062889,-27.2894209482231));
#50531=CARTESIAN_POINT('Ctrl Pts',(91.9403233181161,177.097777409027,-27.2893020705309));
#50532=CARTESIAN_POINT('Ctrl Pts',(91.9394119966134,177.097645879709,-27.2891840841224));
#50533=CARTESIAN_POINT('Ctrl Pts',(91.9238443294534,177.095399027598,-27.2871685790212));
#50534=CARTESIAN_POINT('Ctrl Pts',(91.9092539977227,177.09364936862,-27.2855029021832));
#50535=CARTESIAN_POINT('Ctrl Pts',(91.8954133372889,177.092256353218,-27.2841138682007));
#50536=CARTESIAN_POINT('Ctrl Pts',(91.8809729244103,177.090802974773,-27.2826646436998));
#50537=CARTESIAN_POINT('Ctrl Pts',(91.8673491243773,177.089738314141,-27.2815163062737));
#50538=CARTESIAN_POINT('Ctrl Pts',(91.8543013464032,177.08895554983,-27.2806065842668));
#50539=CARTESIAN_POINT('Ctrl Pts',(91.8405618500937,177.088131287846,-27.2796486340179));
#50540=CARTESIAN_POINT('Ctrl Pts',(91.827461542379,177.087619950515,-27.2789549984335));
#50541=CARTESIAN_POINT('Ctrl Pts',(91.8147307918872,177.087347434522,-27.27847972952));
#50542=CARTESIAN_POINT('Ctrl Pts',(91.8069561581118,177.087181009767,-27.2781894841217));
#50543=CARTESIAN_POINT('Ctrl Pts',(91.7993195291588,177.087104597087,-27.2779812143852));
#50544=CARTESIAN_POINT('Ctrl Pts',(91.7917603765011,177.087109176097,-27.277849614946));
#50545=CARTESIAN_POINT('',(91.8066135158881,177.072264152074,-27.7030547281081));
#50546=CARTESIAN_POINT('Origin',(93.0534326972063,182.62538294024,-27.6252240819598));
#50547=CARTESIAN_POINT('Origin',(93.0494221937018,182.620369603888,-27.5103998277806));
#50548=CARTESIAN_POINT('Ctrl Pts',(92.9573956928869,182.255310282899,-24.8805613824445));
#50549=CARTESIAN_POINT('Ctrl Pts',(92.949358901827,182.255316762209,-24.8808417830499));
#50550=CARTESIAN_POINT('Ctrl Pts',(92.9417238635955,182.255728500532,-24.8811005228383));
#50551=CARTESIAN_POINT('Ctrl Pts',(92.9344089181999,182.256439106984,-24.8813405033746));
#50552=CARTESIAN_POINT('Ctrl Pts',(92.9266905461546,182.257188904103,-24.8815937190806));
#50553=CARTESIAN_POINT('Ctrl Pts',(92.919327877828,182.258271881096,-24.8818260718798));
#50554=CARTESIAN_POINT('Ctrl Pts',(92.9122151428698,182.25962359936,-24.8820412660961));
#50555=CARTESIAN_POINT('Ctrl Pts',(92.9048036451264,182.261032095096,-24.8822654993141));
#50556=CARTESIAN_POINT('Ctrl Pts',(92.8976628362869,182.262732780461,-24.8824711264283));
#50557=CARTESIAN_POINT('Ctrl Pts',(92.8906733101984,182.264709823787,-24.8826622826052));
#50558=CARTESIAN_POINT('Ctrl Pts',(92.8835665890235,182.26672001668,-24.8828566439442));
#50559=CARTESIAN_POINT('Ctrl Pts',(92.8766155619369,182.269016250783,-24.8830360713034));
#50560=CARTESIAN_POINT('Ctrl Pts',(92.869705528041,182.271633596691,-24.8832044707598));
#50561=CARTESIAN_POINT('Ctrl Pts',(92.8629174922294,182.274204732814,-24.8833698970888));
#50562=CARTESIAN_POINT('Ctrl Pts',(92.8561683251557,182.277086032143,-24.8835247080111));
#50563=CARTESIAN_POINT('Ctrl Pts',(92.8493697589247,182.280355215565,-24.8836718008488));
#50564=CARTESIAN_POINT('Ctrl Pts',(92.8430050933897,182.283415751911,-24.8838095058711));
#50565=CARTESIAN_POINT('Ctrl Pts',(92.8365966288351,182.286816586539,-24.8839404659731));
#50566=CARTESIAN_POINT('Ctrl Pts',(92.83009811597,182.290656001747,-24.8840660347336));
#50567=CARTESIAN_POINT('Ctrl Pts',(92.8237254123832,182.294421087018,-24.8841891725202));
#50568=CARTESIAN_POINT('Ctrl Pts',(92.8172652447107,182.298607924254,-24.8843071589848));
#50569=CARTESIAN_POINT('Ctrl Pts',(92.81071014346,182.303341621198,-24.8844198636189));
#50570=CARTESIAN_POINT('Ctrl Pts',(92.8066751400155,182.306255456201,-24.8844892391433));
#50571=CARTESIAN_POINT('Ctrl Pts',(92.8026035831759,182.309384281463,-24.8845568302307));
#50572=CARTESIAN_POINT('Ctrl Pts',(92.7986789561409,182.312601363249,-24.8846199707291));
#50573=CARTESIAN_POINT('Ctrl Pts',(92.7946694174655,182.315888048514,-24.8846844773098));
#50574=CARTESIAN_POINT('Ctrl Pts',(92.7908137339705,182.319266608312,-24.8847443190353));
#50575=CARTESIAN_POINT('Ctrl Pts',(92.7872705119896,182.32255957416,-24.8847981335515));
#50576=CARTESIAN_POINT('Ctrl Pts',(92.7850319518571,182.324640025823,-24.8848321328412));
#50577=CARTESIAN_POINT('Ctrl Pts',(92.7829172835912,182.326685435069,-24.8848637594701));
#50578=CARTESIAN_POINT('Ctrl Pts',(92.780958574623,182.328643997535,-24.8848929853825));
#50579=CARTESIAN_POINT('Ctrl Pts',(92.7799973075288,182.32960519273,-24.8849073284566));
#50580=CARTESIAN_POINT('Ctrl Pts',(92.7790735106275,182.330545396822,-24.8849210969831));
#50581=CARTESIAN_POINT('Ctrl Pts',(92.7781904303304,182.331458069047,-24.8849343088704));
#50582=CARTESIAN_POINT('Ctrl Pts',(92.7756955501871,182.33403655236,-24.8849716351198));
#50583=CARTESIAN_POINT('Ctrl Pts',(92.7735220132508,182.336391824447,-24.8850044376547));
#50584=CARTESIAN_POINT('Ctrl Pts',(92.7714380193539,182.338730893432,-24.8850348876378));
#50585=CARTESIAN_POINT('Ctrl Pts',(92.7693296659189,182.341097303496,-24.8850656935469));
#50586=CARTESIAN_POINT('Ctrl Pts',(92.7673130305564,182.343447622118,-24.8850940891649));
#50587=CARTESIAN_POINT('Ctrl Pts',(92.765186660712,182.346031951495,-24.8851207852746));
#50588=CARTESIAN_POINT('Ctrl Pts',(92.7632446379581,182.348392230667,-24.8851451669469));
#50589=CARTESIAN_POINT('Ctrl Pts',(92.7612107767616,182.350947802547,-24.8851681440417));
#50590=CARTESIAN_POINT('Ctrl Pts',(92.7589649885502,182.353914845019,-24.8851889191284));
#50591=CARTESIAN_POINT('Ctrl Pts',(92.7579963989621,182.355194505511,-24.8851978792488));
#50592=CARTESIAN_POINT('Ctrl Pts',(92.7569888627277,182.35655104312,-24.8852064106755));
#50593=CARTESIAN_POINT('Ctrl Pts',(92.7559353606714,182.358003513715,-24.8852143439139));
#50594=CARTESIAN_POINT('Ctrl Pts',(92.7524815548706,182.362765299736,-24.8852403522779));
#50595=CARTESIAN_POINT('Ctrl Pts',(92.7486212395476,182.368435699452,-24.8852569270005));
#50596=CARTESIAN_POINT('Ctrl Pts',(92.7445877114386,182.375069417755,-24.8852564751884));
#50597=CARTESIAN_POINT('Ctrl Pts',(92.7407175981575,182.381434376821,-24.885256041681));
#50598=CARTESIAN_POINT('Ctrl Pts',(92.73668846849,182.388687611313,-24.8852399111463));
#50599=CARTESIAN_POINT('Ctrl Pts',(92.7327487703328,182.396856098291,-24.8851996421721));
#50600=CARTESIAN_POINT('Ctrl Pts',(92.7290750387923,182.404473135702,-24.8851620917318));
#50601=CARTESIAN_POINT('Ctrl Pts',(92.7254795586588,182.41288668056,-24.8851035272023));
#50602=CARTESIAN_POINT('Ctrl Pts',(92.7221946679572,182.422085614645,-24.8850159020354));
#50603=CARTESIAN_POINT('Ctrl Pts',(92.7190063221819,182.431014186489,-24.8849308522252));
#50604=CARTESIAN_POINT('Ctrl Pts',(92.7161108259844,182.440683174549,-24.8848184086131));
#50605=CARTESIAN_POINT('Ctrl Pts',(92.7137458804393,182.451041692169,-24.8846703199675));
#50606=CARTESIAN_POINT('Ctrl Pts',(92.7114484910877,182.461104312058,-24.8845264615696));
#50607=CARTESIAN_POINT('Ctrl Pts',(92.7096520179937,182.471817889061,-24.8843489490023));
#50608=CARTESIAN_POINT('Ctrl Pts',(92.7085950046193,182.483091248821,-24.8841295997504));
#50609=CARTESIAN_POINT('Ctrl Pts',(92.7079210167602,182.490279528358,-24.8839897351694));
#50610=CARTESIAN_POINT('Ctrl Pts',(92.7075480825314,182.497694485538,-24.8838328488559));
#50611=CARTESIAN_POINT('Ctrl Pts',(92.7075419174254,182.505302046844,-24.8836567308574));
#50612=CARTESIAN_POINT('Origin',(91.404,182.620369603888,-27.5103998277807));
#50613=CARTESIAN_POINT('',(93.0494221937018,182.620369603888,-27.7603998277807));
#50614=CARTESIAN_POINT('Origin',(93.0494221937018,182.620369603888,-27.5103998277807));
#50615=CARTESIAN_POINT('',(91.404,182.620369603888,-27.7603998277807));
#50616=CARTESIAN_POINT('Origin',(93.0494221937018,176.070258151344,-27.5103998277806));
#50617=CARTESIAN_POINT('',(93.0494221937018,192.520150808519,-27.7603998277806));
#50618=CARTESIAN_POINT('Origin',(93.0494221937018,192.520150808519,-27.5103998277806));
#50619=CARTESIAN_POINT('',(93.0494221937018,176.070258151344,-27.7603998277807));
#50620=CARTESIAN_POINT('Origin',(93.0494221937018,182.620369603888,-27.5103998277806));
#50621=CARTESIAN_POINT('Origin',(91.404,192.520150808519,-27.5103998277807));
#50622=CARTESIAN_POINT('',(91.404,192.520150808519,-27.7603998277806));
#50623=CARTESIAN_POINT('Origin',(93.0494221937018,192.520150808519,-27.5103998277807));
#50624=CARTESIAN_POINT('Origin',(88.5182960798129,197.068864792947,-27.7379540873154));
#50625=CARTESIAN_POINT('Ctrl Pts',(87.5337537390916,197.054016298218,-27.2778495761315));
#50626=CARTESIAN_POINT('Ctrl Pts',(87.5334212356294,197.601000440044,-27.2873711017392));
#50627=CARTESIAN_POINT('Ctrl Pts',(87.9773040334667,198.053745016013,-27.2875252676028));
#50628=CARTESIAN_POINT('Ctrl Pts',(88.5331445661206,198.053407133393,-27.2778495758471));
#50629=CARTESIAN_POINT('Origin',(93.0191694257788,192.557975724154,-26.6440668195584));
#50630=CARTESIAN_POINT('Origin',(93.0494221937018,192.520150808519,-27.5103998277807));
#50631=CARTESIAN_POINT('Ctrl Pts',(92.7075412468353,192.635217829572,-24.883656513091));
#50632=CARTESIAN_POINT('Ctrl Pts',(92.7075504918134,192.646653161042,-24.8839212660363));
#50633=CARTESIAN_POINT('Ctrl Pts',(92.7083420869911,192.657560608203,-24.8841461401673));
#50634=CARTESIAN_POINT('Ctrl Pts',(92.7097086276398,192.667874733579,-24.8843354886521));
#50635=CARTESIAN_POINT('Ctrl Pts',(92.7111324112631,192.678620907002,-24.8845327687491));
#50636=CARTESIAN_POINT('Ctrl Pts',(92.7131796590527,192.68872370507,-24.8846915379086));
#50637=CARTESIAN_POINT('Ctrl Pts',(92.7156409331581,192.698161040506,-24.8848181087363));
#50638=CARTESIAN_POINT('Ctrl Pts',(92.718272929279,192.708252980369,-24.8849534589303));
#50639=CARTESIAN_POINT('Ctrl Pts',(92.7213777207887,192.717584657618,-24.8850520435353));
#50640=CARTESIAN_POINT('Ctrl Pts',(92.724738244658,192.726176160574,-24.8851222746455));
#50641=CARTESIAN_POINT('Ctrl Pts',(92.7282265680903,192.735094395423,-24.8851951766205));
#50642=CARTESIAN_POINT('Ctrl Pts',(92.731990225219,192.743216130178,-24.885237580694));
#50643=CARTESIAN_POINT('Ctrl Pts',(92.735833932632,192.750598488581,-24.8852587500457));
#50644=CARTESIAN_POINT('Ctrl Pts',(92.7399084171828,192.758424085596,-24.8852811904104));
#50645=CARTESIAN_POINT('Ctrl Pts',(92.7440727098683,192.765419870194,-24.8852798188999));
#50646=CARTESIAN_POINT('Ctrl Pts',(92.7481497831278,192.771675763382,-24.8852646834932));
#50647=CARTESIAN_POINT('Ctrl Pts',(92.7507245450859,192.775626498325,-24.8852551251491));
#50648=CARTESIAN_POINT('Ctrl Pts',(92.7532656565892,192.779282507728,-24.8852400535048));
#50649=CARTESIAN_POINT('Ctrl Pts',(92.7557389708821,192.782667966548,-24.8852217013766));
#50650=CARTESIAN_POINT('Ctrl Pts',(92.7591546750936,192.787343363437,-24.8851963566635));
#50651=CARTESIAN_POINT('Ctrl Pts',(92.7623700247306,192.791412140221,-24.8851632799644));
#50652=CARTESIAN_POINT('Ctrl Pts',(92.7653838935303,192.795037169575,-24.8851276304945));
#50653=CARTESIAN_POINT('Ctrl Pts',(92.7686299423388,192.798941461035,-24.8850892346893));
#50654=CARTESIAN_POINT('Ctrl Pts',(92.7716430865256,192.80233113934,-24.8850478320075));
#50655=CARTESIAN_POINT('Ctrl Pts',(92.7744759242047,192.805380332667,-24.8850067003916));
#50656=CARTESIAN_POINT('Ctrl Pts',(92.7776274442236,192.808772547434,-24.8849609416417));
#50657=CARTESIAN_POINT('Ctrl Pts',(92.7805564119275,192.811743510888,-24.8849155038012));
#50658=CARTESIAN_POINT('Ctrl Pts',(92.7833877795264,192.814495431216,-24.884871426496));
#50659=CARTESIAN_POINT('Ctrl Pts',(92.786493771658,192.8175142702,-24.8848230739743));
#50660=CARTESIAN_POINT('Ctrl Pts',(92.7894827621076,192.82026979867,-24.8847763554447));
#50661=CARTESIAN_POINT('Ctrl Pts',(92.7925698630515,192.82298338971,-24.8847289022347));
#50662=CARTESIAN_POINT('Ctrl Pts',(92.7954685317965,192.825531347058,-24.8846843455003));
#50663=CARTESIAN_POINT('Ctrl Pts',(92.7984542750123,192.828042316458,-24.8846391203334));
#50664=CARTESIAN_POINT('Ctrl Pts',(92.8017381872951,192.830661229716,-24.8845884394031));
#50665=CARTESIAN_POINT('Ctrl Pts',(92.8019516628134,192.830831476001,-24.8845851448152));
#50666=CARTESIAN_POINT('Ctrl Pts',(92.8021664093724,192.831002163615,-24.8845818261398));
#50667=CARTESIAN_POINT('Ctrl Pts',(92.8023824896156,192.831173325926,-24.8845784816178));
#50668=CARTESIAN_POINT('Ctrl Pts',(92.8079417857796,192.835576976929,-24.8844924340098));
#50669=CARTESIAN_POINT('Ctrl Pts',(92.8143043729848,192.840228826226,-24.8843891721413));
#50670=CARTESIAN_POINT('Ctrl Pts',(92.8214219497843,192.844852695662,-24.8842608959699));
#50671=CARTESIAN_POINT('Ctrl Pts',(92.8280320024074,192.849146856604,-24.8841417666275));
#50672=CARTESIAN_POINT('Ctrl Pts',(92.8352933845367,192.853415612195,-24.8840010015387));
#50673=CARTESIAN_POINT('Ctrl Pts',(92.8431247017507,192.857450366844,-24.8838343952509));
#50674=CARTESIAN_POINT('Ctrl Pts',(92.8506372795612,192.86132090451,-24.8836745699411));
#50675=CARTESIAN_POINT('Ctrl Pts',(92.8586740467658,192.864975166076,-24.8834909336368));
#50676=CARTESIAN_POINT('Ctrl Pts',(92.8671234253022,192.86825664075,-24.8832823676206));
#50677=CARTESIAN_POINT('Ctrl Pts',(92.8753266216497,192.871442505953,-24.8830798784109));
#50678=CARTESIAN_POINT('Ctrl Pts',(92.8839181283829,192.874276351497,-24.8828538843304));
#50679=CARTESIAN_POINT('Ctrl Pts',(92.8927642813778,192.87665296831,-24.8826061234726));
#50680=CARTESIAN_POINT('Ctrl Pts',(92.9015354075288,192.879009428331,-24.882360463948));
#50681=CARTESIAN_POINT('Ctrl Pts',(92.9105561245247,192.880915924591,-24.8820934116481));
#50682=CARTESIAN_POINT('Ctrl Pts',(92.9196746808509,192.882316144472,-24.881809429189));
#50683=CARTESIAN_POINT('Ctrl Pts',(92.9287912473936,192.883716058807,-24.8815255086983));
#50684=CARTESIAN_POINT('Ctrl Pts',(92.9380047357691,192.884609734107,-24.8812246879701));
#50685=CARTESIAN_POINT('Ctrl Pts',(92.9471542353794,192.884992250249,-24.8809139922505));
#50686=CARTESIAN_POINT('Ctrl Pts',(92.9505798779917,192.885135467218,-24.8807976653974));
#50687=CARTESIAN_POINT('Ctrl Pts',(92.9539965258056,192.885207556248,-24.8806799781281));
#50688=CARTESIAN_POINT('Ctrl Pts',(92.9573957894909,192.885210134211,-24.8805613790734));
#50689=CARTESIAN_POINT('Origin',(91.7970585045187,197.059309906802,-27.4643379533252));
#50690=CARTESIAN_POINT('Origin',(90.8749990808611,196.137264053297,-1.06039982778065));
#50691=CARTESIAN_POINT('Ctrl Pts',(91.7917581481342,198.053407125239,-27.2778495761539));
#50692=CARTESIAN_POINT('Ctrl Pts',(91.806769181665,198.053416250082,-27.2781108779803));
#50693=CARTESIAN_POINT('Ctrl Pts',(91.8229169479135,198.053120820287,-27.2786994665375));
#50694=CARTESIAN_POINT('Ctrl Pts',(91.8399495906721,198.052370918542,-27.2796846159603));
#50695=CARTESIAN_POINT('Ctrl Pts',(91.8562638103471,198.051652647045,-27.280628212578));
#50696=CARTESIAN_POINT('Ctrl Pts',(91.8733901165057,198.050516613407,-27.281935634515));
#50697=CARTESIAN_POINT('Ctrl Pts',(91.8911179383565,198.048852020561,-27.2836254263693));
#50698=CARTESIAN_POINT('Ctrl Pts',(91.9082481358723,198.047243542968,-27.2852582534853));
#50699=CARTESIAN_POINT('Ctrl Pts',(91.925940342602,198.045140923907,-27.2872477791704));
#50700=CARTESIAN_POINT('Ctrl Pts',(91.9440100781497,198.042474473756,-27.2895728223566));
#50701=CARTESIAN_POINT('Ctrl Pts',(91.9617889463949,198.039850945272,-27.2918604394809));
#50702=CARTESIAN_POINT('Ctrl Pts',(91.9799336776344,198.036681042794,-27.2944724296012));
#50703=CARTESIAN_POINT('Ctrl Pts',(91.9982684121709,198.032936860935,-27.2973567828937));
#50704=CARTESIAN_POINT('Ctrl Pts',(92.0162363997457,198.029267573388,-27.3001834408971));
#50705=CARTESIAN_POINT('Ctrl Pts',(92.0343872268655,198.025046412118,-27.3032711400307));
#50706=CARTESIAN_POINT('Ctrl Pts',(92.0525496709004,198.02029083637,-27.3065473227199));
#50707=CARTESIAN_POINT('Ctrl Pts',(92.0602883189821,198.018264582246,-27.3079432375447));
#50708=CARTESIAN_POINT('Ctrl Pts',(92.0680289729507,198.016141886137,-27.3093731211638));
#50709=CARTESIAN_POINT('Ctrl Pts',(92.0757578271619,198.01392677382,-27.3108303966649));
#50710=CARTESIAN_POINT('Ctrl Pts',(92.0920933601445,198.009244962088,-27.3139104614925));
#50711=CARTESIAN_POINT('Ctrl Pts',(92.1083759450575,198.004148003094,-27.3171132839446));
#50712=CARTESIAN_POINT('Ctrl Pts',(92.1244129737902,197.998694515403,-27.3203715265693));
#50713=CARTESIAN_POINT('Ctrl Pts',(92.1458185393921,197.991415424588,-27.3247204946612));
#50714=CARTESIAN_POINT('Ctrl Pts',(92.1668970062225,197.983475162166,-27.3292553605898));
#50715=CARTESIAN_POINT('Ctrl Pts',(92.1877204948436,197.974834966456,-27.3339345309438));
#50716=CARTESIAN_POINT('Ctrl Pts',(92.2085017615021,197.966212289714,-27.3386042137543));
#50717=CARTESIAN_POINT('Ctrl Pts',(92.2290301062562,197.956892839434,-27.3434181743829));
#50718=CARTESIAN_POINT('Ctrl Pts',(92.2493894793423,197.946791774358,-27.3483544199251));
#50719=CARTESIAN_POINT('Ctrl Pts',(92.2692163352944,197.936954911435,-27.3531615536662));
#50720=CARTESIAN_POINT('Ctrl Pts',(92.2888837766124,197.926376964233,-27.3580851460139));
#50721=CARTESIAN_POINT('Ctrl Pts',(92.3084674398411,197.914932256783,-27.363115543384));
#50722=CARTESIAN_POINT('Ctrl Pts',(92.3280511030697,197.903487549333,-27.3681459407541));
#50723=CARTESIAN_POINT('Ctrl Pts',(92.347551810124,197.891176580622,-27.3732835493581));
#50724=CARTESIAN_POINT('Ctrl Pts',(92.3670310837951,197.877820428782,-27.3785230129729));
#50725=CARTESIAN_POINT('Ctrl Pts',(92.3856365405923,197.865063417909,-27.3835274405287));
#50726=CARTESIAN_POINT('Ctrl Pts',(92.4042233948411,197.8513515964,-27.3886251057201));
#50727=CARTESIAN_POINT('Ctrl Pts',(92.4227989251884,197.836574845429,-27.3938125745701));
#50728=CARTESIAN_POINT('Ctrl Pts',(92.4348546264508,197.826984589216,-27.3971792926985));
#50729=CARTESIAN_POINT('Ctrl Pts',(92.4469050244362,197.816944981939,-27.4005838047296));
#50730=CARTESIAN_POINT('Ctrl Pts',(92.4589433074095,197.806418043075,-27.4040238520306));
#50731=CARTESIAN_POINT('Ctrl Pts',(92.4762589012979,197.791276332364,-27.4089719382447));
#50732=CARTESIAN_POINT('Ctrl Pts',(92.493587227967,197.775087407533,-27.4140202378517));
#50733=CARTESIAN_POINT('Ctrl Pts',(92.5106573491372,197.757950915221,-27.4190912782431));
#50734=CARTESIAN_POINT('Ctrl Pts',(92.5277245002162,197.740817404548,-27.424161436306));
#50735=CARTESIAN_POINT('Ctrl Pts',(92.5445325010313,197.722736968343,-27.429253972399));
#50736=CARTESIAN_POINT('Ctrl Pts',(92.5608230397848,197.70385897738,-27.4342884206105));
#50737=CARTESIAN_POINT('Ctrl Pts',(92.5768533321987,197.685282568097,-27.4392424419718));
#50738=CARTESIAN_POINT('Ctrl Pts',(92.5923816236329,197.665934447498,-27.4441398559034));
#50739=CARTESIAN_POINT('Ctrl Pts',(92.6071885315793,197.645998368588,-27.4489064008241));
#50740=CARTESIAN_POINT('Ctrl Pts',(92.62174357391,197.62640140253,-27.4535918667798));
#50741=CARTESIAN_POINT('Ctrl Pts',(92.6356008013309,197.606236913371,-27.4581505654518));
#50742=CARTESIAN_POINT('Ctrl Pts',(92.64859045138,197.585711136006,-27.4625192762094));
#50743=CARTESIAN_POINT('Ctrl Pts',(92.6615801014291,197.56518535864,-27.466887986967));
#50744=CARTESIAN_POINT('Ctrl Pts',(92.6737014583511,197.544298836066,-27.4710664204307));
#50745=CARTESIAN_POINT('Ctrl Pts',(92.6848349534424,197.523281334715,-27.4750032727529));
#50746=CARTESIAN_POINT('Ctrl Pts',(92.6963831260814,197.501481016661,-27.4790867568608));
#50747=CARTESIAN_POINT('Ctrl Pts',(92.7068694847171,197.479541780506,-27.4829099394594));
#50748=CARTESIAN_POINT('Ctrl Pts',(92.7163151831413,197.457802883619,-27.4864322847604));
#50749=CARTESIAN_POINT('Ctrl Pts',(92.7200257418778,197.449263181192,-27.4878159695387));
#50750=CARTESIAN_POINT('Ctrl Pts',(92.7235762321552,197.440754330005,-27.4891534541477));
#50751=CARTESIAN_POINT('Ctrl Pts',(92.7269698808396,197.432296412296,-27.490443188232));
#50752=CARTESIAN_POINT('Ctrl Pts',(92.7363947900293,197.408806913602,-27.494025063598));
#50753=CARTESIAN_POINT('Ctrl Pts',(92.7446651261975,197.385583173637,-27.4972474260209));
#50754=CARTESIAN_POINT('Ctrl Pts',(92.7519370733169,197.362711150658,-27.5001251363397));
#50755=CARTESIAN_POINT('Ctrl Pts',(92.7596077742423,197.338584951038,-27.5031606445528));
#50756=CARTESIAN_POINT('Ctrl Pts',(92.7661676724257,197.314849484196,-27.5058128715304));
#50757=CARTESIAN_POINT('Ctrl Pts',(92.7717652576024,197.291558584723,-27.5080989237874));
#50758=CARTESIAN_POINT('Ctrl Pts',(92.7778229946412,197.266353046986,-27.5105729019393));
#50759=CARTESIAN_POINT('Ctrl Pts',(92.7827539792388,197.241667540589,-27.5126183119868));
#50760=CARTESIAN_POINT('Ctrl Pts',(92.7867036131714,197.217526466689,-27.5142524933964));
#50761=CARTESIAN_POINT('Ctrl Pts',(92.7908193075124,197.192370393258,-27.5159553831566));
#50762=CARTESIAN_POINT('Ctrl Pts',(92.7938694400406,197.16780445196,-27.5172120431972));
#50763=CARTESIAN_POINT('Ctrl Pts',(92.7959716750985,197.14382427587,-27.518032891335));
#50764=CARTESIAN_POINT('Ctrl Pts',(92.7981489959622,197.118987596681,-27.5188830578137));
#50765=CARTESIAN_POINT('Ctrl Pts',(92.7993095489069,197.094778098042,-27.5192660654595));
#50766=CARTESIAN_POINT('Ctrl Pts',(92.7995341747249,197.071174734647,-27.5191787837513));
#50767=CARTESIAN_POINT('Ctrl Pts',(92.7995619656568,197.068254502801,-27.5191679851707));
#50768=CARTESIAN_POINT('Ctrl Pts',(92.7995753691942,197.065343542525,-27.5191499662118));
#50769=CARTESIAN_POINT('Ctrl Pts',(92.799574486947,197.062441811271,-27.5191247019563));
#50770=CARTESIAN_POINT('Origin',(93.0425745886414,196.899307400815,-27.3142931153763));
#50771=CARTESIAN_POINT('Origin',(93.0494221937018,196.907869603888,-27.5103998277806));
#50772=CARTESIAN_POINT('Ctrl Pts',(92.9573956928877,196.542810282901,-24.8805613824448));
#50773=CARTESIAN_POINT('Ctrl Pts',(92.9493589300448,196.542816762305,-24.8808417820699));
#50774=CARTESIAN_POINT('Ctrl Pts',(92.9417239112675,196.543228505238,-24.8811005214023));
#50775=CARTESIAN_POINT('Ctrl Pts',(92.93440897402,196.543939122422,-24.8813405019979));
#50776=CARTESIAN_POINT('Ctrl Pts',(92.9266906199386,196.544688929954,-24.8815937174591));
#50777=CARTESIAN_POINT('Ctrl Pts',(92.9193279561755,196.545771923383,-24.8818260706363));
#50778=CARTESIAN_POINT('Ctrl Pts',(92.9122152120533,196.547123666452,-24.8820412657493));
#50779=CARTESIAN_POINT('Ctrl Pts',(92.9048037130585,196.548532186459,-24.8822654996507));
#50780=CARTESIAN_POINT('Ctrl Pts',(92.8976628874977,196.550232904534,-24.8824711280519));
#50781=CARTESIAN_POINT('Ctrl Pts',(92.8906733309283,196.552209991678,-24.8826622859263));
#50782=CARTESIAN_POINT('Ctrl Pts',(92.8835665817656,196.554220228273,-24.8828566489092));
#50783=CARTESIAN_POINT('Ctrl Pts',(92.8766155123619,196.55651651732,-24.8830360783484));
#50784=CARTESIAN_POINT('Ctrl Pts',(92.8697054249158,196.559133931968,-24.8832044800677));
#50785=CARTESIAN_POINT('Ctrl Pts',(92.8629173316514,196.561705137453,-24.8833699087379));
#50786=CARTESIAN_POINT('Ctrl Pts',(92.8561680963513,196.564586519904,-24.8835247221625));
#50787=CARTESIAN_POINT('Ctrl Pts',(92.8493694546609,196.567855802501,-24.8836718173951));
#50788=CARTESIAN_POINT('Ctrl Pts',(92.8430046995598,196.570916440792,-24.8838095250688));
#50789=CARTESIAN_POINT('Ctrl Pts',(92.8365961388311,196.574317393463,-24.8839404876887));
#50790=CARTESIAN_POINT('Ctrl Pts',(92.8300975263348,196.57815694522,-24.8840660585938));
#50791=CARTESIAN_POINT('Ctrl Pts',(92.8237251551662,196.581921910269,-24.8841891901724));
#50792=CARTESIAN_POINT('Ctrl Pts',(92.8172653288925,196.586108588565,-24.8843071707464));
#50793=CARTESIAN_POINT('Ctrl Pts',(92.810710581987,196.590842063202,-24.8844198696197));
#50794=CARTESIAN_POINT('Ctrl Pts',(92.8066754982176,196.593755976883,-24.8844892467292));
#50795=CARTESIAN_POINT('Ctrl Pts',(92.8026038600048,196.596884887677,-24.8845568391826));
#50796=CARTESIAN_POINT('Ctrl Pts',(92.7986791500129,196.600102061941,-24.8846199808341));
#50797=CARTESIAN_POINT('Ctrl Pts',(92.7946695395194,196.603388831081,-24.8846844883847));
#50798=CARTESIAN_POINT('Ctrl Pts',(92.7908137815529,196.606767481372,-24.8847443308881));
#50799=CARTESIAN_POINT('Ctrl Pts',(92.7872704804824,196.610060546157,-24.8847981460085));
#50800=CARTESIAN_POINT('Ctrl Pts',(92.7850321290782,196.612140819902,-24.8848321417508));
#50801=CARTESIAN_POINT('Ctrl Pts',(92.782917638971,196.614186062628,-24.8848637653153));
#50802=CARTESIAN_POINT('Ctrl Pts',(92.7809590663498,196.616144488734,-24.8848929886469));
#50803=CARTESIAN_POINT('Ctrl Pts',(92.7799976683915,196.617105814773,-24.8849073334055));
#50804=CARTESIAN_POINT('Ctrl Pts',(92.7790737460238,196.618046148375,-24.8849211034945));
#50805=CARTESIAN_POINT('Ctrl Pts',(92.7781905465337,196.618958947113,-24.884934316826));
#50806=CARTESIAN_POINT('Ctrl Pts',(92.7756955590371,196.621537550773,-24.8849716437235));
#50807=CARTESIAN_POINT('Ctrl Pts',(92.7735219053952,196.623892959379,-24.8850044467654));
#50808=CARTESIAN_POINT('Ctrl Pts',(92.771437792604,196.626232175889,-24.8850348969725));
#50809=CARTESIAN_POINT('Ctrl Pts',(92.7693293248001,196.628598728562,-24.8850657030218));
#50810=CARTESIAN_POINT('Ctrl Pts',(92.7673125722521,196.630949201125,-24.8850940985064));
#50811=CARTESIAN_POINT('Ctrl Pts',(92.7651860917966,196.633533688178,-24.8851207940383));
#50812=CARTESIAN_POINT('Ctrl Pts',(92.7632439576148,196.635894124002,-24.8851451753135));
#50813=CARTESIAN_POINT('Ctrl Pts',(92.7612099894709,196.638449857758,-24.8851681516262));
#50814=CARTESIAN_POINT('Ctrl Pts',(92.7589641043875,196.641417064635,-24.8851889253821));
#50815=CARTESIAN_POINT('Ctrl Pts',(92.7579955762789,196.642696659608,-24.8851978839734));
#50816=CARTESIAN_POINT('Ctrl Pts',(92.7569881117478,196.644053115797,-24.8852064138585));
#50817=CARTESIAN_POINT('Ctrl Pts',(92.755934694262,196.645505482669,-24.8852143455854));
#50818=CARTESIAN_POINT('Ctrl Pts',(92.7524807937582,196.650267441471,-24.8852403517946));
#50819=CARTESIAN_POINT('Ctrl Pts',(92.7486204053154,196.655938008946,-24.8852569237335));
#50820=CARTESIAN_POINT('Ctrl Pts',(92.7445868289633,196.66257188478,-24.8852564684775));
#50821=CARTESIAN_POINT('Ctrl Pts',(92.740716668093,196.668936997135,-24.8852560316656));
#50822=CARTESIAN_POINT('Ctrl Pts',(92.7366875135922,196.676190375979,-24.8852398972091));
#50823=CARTESIAN_POINT('Ctrl Pts',(92.7327478162974,196.684358992801,-24.8851996236864));
#50824=CARTESIAN_POINT('Ctrl Pts',(92.7290740572058,196.691976210083,-24.8851620687149));
#50825=CARTESIAN_POINT('Ctrl Pts',(92.7254785730244,196.700389934452,-24.8851034987865));
#50826=CARTESIAN_POINT('Ctrl Pts',(92.7221937098173,196.70958904332,-24.8850158671706));
#50827=CARTESIAN_POINT('Ctrl Pts',(92.7190053789282,196.718517817856,-24.8849308107862));
#50828=CARTESIAN_POINT('Ctrl Pts',(92.7161099294963,196.728187009605,-24.8848183594077));
#50829=CARTESIAN_POINT('Ctrl Pts',(92.7137450736163,196.738545727723,-24.8846702615328));
#50830=CARTESIAN_POINT('Ctrl Pts',(92.711447757569,196.748608602828,-24.884526393305));
#50831=CARTESIAN_POINT('Ctrl Pts',(92.7096514042868,196.759322439851,-24.8843488691224));
#50832=CARTESIAN_POINT('Ctrl Pts',(92.7085945727025,196.77059605944,-24.8841295060667));
#50833=CARTESIAN_POINT('Ctrl Pts',(92.7079208574447,196.777782833227,-24.8839896652068));
#50834=CARTESIAN_POINT('Ctrl Pts',(92.7075480811594,196.785196178841,-24.8838328096374));
#50835=CARTESIAN_POINT('Ctrl Pts',(92.7075419174252,196.79280204627,-24.8836567308492));
#50836=CARTESIAN_POINT('Origin',(91.404,196.907869603888,-27.5103998277807));
#50837=CARTESIAN_POINT('',(93.0494221937018,196.907869603888,-27.7603998277806));
#50838=CARTESIAN_POINT('Origin',(93.0494221937018,196.907869603888,-27.5103998277807));
#50839=CARTESIAN_POINT('',(91.404,196.907869603888,-27.7603998277806));
#50840=CARTESIAN_POINT('Origin',(93.0494221937018,176.070258151344,-27.5103998277806));
#50841=CARTESIAN_POINT('',(93.0494221937018,197.062441811271,-27.7603998277806));
#50842=CARTESIAN_POINT('Ctrl Pts',(92.799574486947,197.062441811271,-27.5191247019563));
#50843=CARTESIAN_POINT('Ctrl Pts',(92.8013061460548,197.062441811271,-27.5687129307669));
#50844=CARTESIAN_POINT('Ctrl Pts',(92.8199985107043,197.062441811272,-27.6249641422985));
#50845=CARTESIAN_POINT('Ctrl Pts',(92.8562675929964,197.062441811272,-27.6692005752849));
#50846=CARTESIAN_POINT('Ctrl Pts',(92.8804469811912,197.062441811272,-27.6986915306091));
#50847=CARTESIAN_POINT('Ctrl Pts',(92.9124382438937,197.062441811272,-27.7228425843576));
#50848=CARTESIAN_POINT('Ctrl Pts',(92.9464123045159,197.062441811272,-27.7382696586505));
#50849=CARTESIAN_POINT('Ctrl Pts',(92.9803863651381,197.062441811271,-27.7536967329434));
#50850=CARTESIAN_POINT('Ctrl Pts',(93.0163432236799,197.062441811271,-27.7603998277806));
#50851=CARTESIAN_POINT('Ctrl Pts',(93.0494221937018,197.062441811271,-27.7603998277806));
#50852=CARTESIAN_POINT('',(93.0494221937018,176.070258151344,-27.7603998277807));
#50853=CARTESIAN_POINT('Origin',(93.0494221937018,196.907869603888,-27.5103998277806));
#50854=CARTESIAN_POINT('Origin',(93.0494221937018,196.907869603888,-27.5103998277806));
#50855=CARTESIAN_POINT('Ctrl Pts',(92.707738851704,192.63520703553,-24.8892961901262));
#50856=CARTESIAN_POINT('Ctrl Pts',(92.6968787885511,192.63520558947,-24.5783046808777));
#50857=CARTESIAN_POINT('Ctrl Pts',(92.6641486426626,192.840341138333,-23.6410359495647));
#50858=CARTESIAN_POINT('Ctrl Pts',(92.6267119851634,194.182408160528,-22.5689903691097));
#50859=CARTESIAN_POINT('Ctrl Pts',(92.6428123813894,196.194963430509,-23.0300453776752));
#50860=CARTESIAN_POINT('Ctrl Pts',(92.6860186075908,196.792813355636,-24.2673097980669));
#50861=CARTESIAN_POINT('Ctrl Pts',(92.7077385046798,196.792813376901,-24.8892862526556));
#50862=CARTESIAN_POINT('Ctrl Pts',(92.7077379627722,192.700657958319,-24.8892959077771));
#50863=CARTESIAN_POINT('Ctrl Pts',(92.6972270745585,192.700437078736,-24.5880997338168));
#50864=CARTESIAN_POINT('Ctrl Pts',(92.6655281906244,192.898428115292,-23.6800250249394));
#50865=CARTESIAN_POINT('Ctrl Pts',(92.6292367290743,194.198642361541,-22.6402415280438));
#50866=CARTESIAN_POINT('Ctrl Pts',(92.6448454752358,196.149460173376,-23.0875420853169));
#50867=CARTESIAN_POINT('Ctrl Pts',(92.6867160720257,196.727801394345,-24.2869002879041));
#50868=CARTESIAN_POINT('Ctrl Pts',(92.7077376269057,196.727362461124,-24.8892862833081));
#50869=CARTESIAN_POINT('Ctrl Pts',(92.7620940773458,192.830820358564,-24.8873971289017));
#50870=CARTESIAN_POINT('Ctrl Pts',(92.751873065073,192.830179617808,-24.6056414485818));
#50871=CARTESIAN_POINT('Ctrl Pts',(92.7210454794319,193.013925589301,-23.7555938030438));
#50872=CARTESIAN_POINT('Ctrl Pts',(92.6856949892449,194.230919453061,-22.779968900254));
#50873=CARTESIAN_POINT('Ctrl Pts',(92.7009084543248,196.059013792475,-23.1999320419623));
#50874=CARTESIAN_POINT('Ctrl Pts',(92.7416519415925,196.598478905338,-24.3238826992019));
#50875=CARTESIAN_POINT('Ctrl Pts',(92.762093750742,196.597200074296,-24.8873881256371));
#50876=CARTESIAN_POINT('Ctrl Pts',(92.8921765747565,192.885210217389,-24.8828542853072));
#50877=CARTESIAN_POINT('Ctrl Pts',(92.8815358706068,192.884859560185,-24.6093340230899));
#50878=CARTESIAN_POINT('Ctrl Pts',(92.849455808041,193.064315889432,-23.7844092643749));
#50879=CARTESIAN_POINT('Ctrl Pts',(92.8127329152505,194.245578537415,-22.8390916339621));
#50880=CARTESIAN_POINT('Ctrl Pts',(92.8285289236683,196.018531301108,-23.2458143231917));
#50881=CARTESIAN_POINT('Ctrl Pts',(92.8708950508726,196.5435089496,-24.3358107854504));
#50882=CARTESIAN_POINT('Ctrl Pts',(92.8921762347418,196.542810206204,-24.8828455451985));
#50883=CARTESIAN_POINT('Ctrl Pts',(92.9575865584368,192.885210206224,-24.880570120841));
#50884=CARTESIAN_POINT('Ctrl Pts',(92.9467265121992,192.885208924718,-24.6069793933521));
#50885=CARTESIAN_POINT('Ctrl Pts',(92.9139964162687,193.065674221427,-23.7824294273117));
#50886=CARTESIAN_POINT('Ctrl Pts',(92.8765598142467,194.246340212517,-22.8393112344586));
#50887=CARTESIAN_POINT('Ctrl Pts',(92.8926601866554,196.016859554523,-23.2449184025845));
#50888=CARTESIAN_POINT('Ctrl Pts',(92.9358663481544,196.542810206204,-24.3333856980154));
#50889=CARTESIAN_POINT('Ctrl Pts',(92.9575862114132,196.542810206204,-24.8805613784807));
#50890=CARTESIAN_POINT('Origin',(91.4039999999943,198.553102538775,-27.2603998277807));
#50891=CARTESIAN_POINT('',(88.5331445635405,198.553102538747,-27.7603998277806));
#50892=CARTESIAN_POINT('Origin',(88.5331445628893,198.553102538712,-27.2603998277807));
#50893=CARTESIAN_POINT('',(91.7917581487202,198.553102538747,-27.7603998277806));
#50894=CARTESIAN_POINT('',(91.404,198.553102538747,-27.7603998277806));
#50895=CARTESIAN_POINT('Ctrl Pts',(91.7917581513036,198.553102538747,-27.7603998277806));
#50896=CARTESIAN_POINT('Ctrl Pts',(91.791758151,198.486944598707,-27.7603998277808));
#50897=CARTESIAN_POINT('Ctrl Pts',(91.7917581503801,198.343117164549,-27.7335874484345));
#50898=CARTESIAN_POINT('Ctrl Pts',(91.7917581496411,198.119178325642,-27.5645300722178));
#50899=CARTESIAN_POINT('Ctrl Pts',(91.7917581496688,198.056870443465,-27.3770260337995));
#50900=CARTESIAN_POINT('Ctrl Pts',(91.7917581498292,198.05340712524,-27.2778495761833));
#50901=CARTESIAN_POINT('Ctrl Pts',(93.0494221937018,197.062441811271,-27.7603998277806));
#50902=CARTESIAN_POINT('Ctrl Pts',(93.0494221937018,197.249707329273,-27.7603998277806));
#50903=CARTESIAN_POINT('Ctrl Pts',(93.0005923682079,197.669740293425,-27.7603998277806));
#50904=CARTESIAN_POINT('Ctrl Pts',(92.6593546569031,198.202872887989,-27.7603998277806));
#50905=CARTESIAN_POINT('Ctrl Pts',(92.2115418476451,198.493753493233,-27.7603998277807));
#50906=CARTESIAN_POINT('Ctrl Pts',(91.9322072853761,198.553102538747,-27.7603998277806));
#50907=CARTESIAN_POINT('Ctrl Pts',(91.7917581468749,198.553102538747,-27.7603998277806));
#50908=CARTESIAN_POINT('Ctrl Pts',(93.0163432236799,197.062441811271,-27.7603998277806));
#50909=CARTESIAN_POINT('Ctrl Pts',(93.016430071533,197.247079736491,-27.7604021614559));
#50910=CARTESIAN_POINT('Ctrl Pts',(92.9627357483932,197.658466522589,-27.7604147630111));
#50911=CARTESIAN_POINT('Ctrl Pts',(92.619790115092,198.167071000435,-27.7604032015219));
#50912=CARTESIAN_POINT('Ctrl Pts',(92.1851876906803,198.435175002187,-27.7603886538602));
#50913=CARTESIAN_POINT('Ctrl Pts',(91.9225768594311,198.48705315852,-27.7604027448747));
#50914=CARTESIAN_POINT('Ctrl Pts',(91.7917581468749,198.486944598704,-27.7603998277807));
#50915=CARTESIAN_POINT('Ctrl Pts',(92.9444295065963,197.062441811272,-27.7469936381061));
#50916=CARTESIAN_POINT('Ctrl Pts',(92.9447578357767,197.240360436702,-27.747065836682));
#50917=CARTESIAN_POINT('Ctrl Pts',(92.8805673930896,197.631999089687,-27.7450367414336));
#50918=CARTESIAN_POINT('Ctrl Pts',(92.5355590509564,198.086524745498,-27.7395716080748));
#50919=CARTESIAN_POINT('Ctrl Pts',(92.1308458671336,198.306318270428,-27.7350602749083));
#50920=CARTESIAN_POINT('Ctrl Pts',(91.9029201932854,198.343527576012,-27.7336776966515));
#50921=CARTESIAN_POINT('Ctrl Pts',(91.7917581468749,198.343117164536,-27.7335874484317));
#50922=CARTESIAN_POINT('Ctrl Pts',(92.8324600871373,197.062441811272,-27.6624649499863));
#50923=CARTESIAN_POINT('Ctrl Pts',(92.8330604716745,197.225335640008,-27.6631197018303));
#50924=CARTESIAN_POINT('Ctrl Pts',(92.7553810306961,197.579774300047,-27.6479514711014));
#50925=CARTESIAN_POINT('Ctrl Pts',(92.4172789513938,197.947761699167,-27.6076734882763));
#50926=CARTESIAN_POINT('Ctrl Pts',(92.0626860251385,198.100000669678,-27.5749659602575));
#50927=CARTESIAN_POINT('Ctrl Pts',(91.8794832314472,198.11992880629,-27.5653485119971));
#50928=CARTESIAN_POINT('Ctrl Pts',(91.7917581468749,198.119178325618,-27.564530072192));
#50929=CARTESIAN_POINT('Ctrl Pts',(92.8013061460548,197.062441811271,-27.5687129307669));
#50930=CARTESIAN_POINT('Ctrl Pts',(92.8016150033881,197.21594290461,-27.5698866999722));
#50931=CARTESIAN_POINT('Ctrl Pts',(92.7229846733177,197.553803412366,-27.5404921286008));
#50932=CARTESIAN_POINT('Ctrl Pts',(92.3977408761177,197.895801000496,-27.4619554762215));
#50933=CARTESIAN_POINT('Ctrl Pts',(92.0610253920167,198.036709579578,-27.3977242845778));
#50934=CARTESIAN_POINT('Ctrl Pts',(91.8803614706573,198.05725651512,-27.3784932452599));
#50935=CARTESIAN_POINT('Ctrl Pts',(91.7917581468749,198.056870443453,-27.3770260337532));
#50936=CARTESIAN_POINT('Ctrl Pts',(92.799574486947,197.062441811271,-27.5191247019563));
#50937=CARTESIAN_POINT('Ctrl Pts',(92.7996200483933,197.212299787119,-27.5204294110723));
#50938=CARTESIAN_POINT('Ctrl Pts',(92.7234754532974,197.544606609446,-27.4836304016918));
#50939=CARTESIAN_POINT('Ctrl Pts',(92.4062597584927,197.884202894409,-27.3853225659989));
#50940=CARTESIAN_POINT('Ctrl Pts',(92.0725154822681,198.029820132903,-27.3044148290483));
#50941=CARTESIAN_POINT('Ctrl Pts',(91.8854478576836,198.053464077045,-27.279480462527));
#50942=CARTESIAN_POINT('Ctrl Pts',(91.7917581468749,198.053407125238,-27.2778495761319));
#50943=CARTESIAN_POINT('',(92.7207441409628,198.070509175868,-27.7603998277806));
#50944=CARTESIAN_POINT('',(92.8075791919396,197.948903480629,-27.7603998277806));
#50945=CARTESIAN_POINT('Origin',(91.5610535698746,197.150594715458,-27.7603998277806));
#50946=CARTESIAN_POINT('Ctrl Pts',(92.8075787196876,197.948903177984,-27.7603998277806));
#50947=CARTESIAN_POINT('Ctrl Pts',(92.8076291889783,197.948824424892,-27.7603998277806));
#50948=CARTESIAN_POINT('Ctrl Pts',(92.8076796509413,197.948745667059,-27.7603998277806));
#50949=CARTESIAN_POINT('Ctrl Pts',(92.8077301055739,197.94866690449,-27.7603998277806));
#50950=CARTESIAN_POINT('Ctrl Pts',(92.8659453990692,197.857789500095,-27.7603998277806));
#50951=CARTESIAN_POINT('Ctrl Pts',(92.9143436846328,197.760698388584,-27.7603998277806));
#50952=CARTESIAN_POINT('Ctrl Pts',(92.9507566043441,197.661665251398,-27.7603998277806));
#50953=CARTESIAN_POINT('Ctrl Pts',(93.0250072809548,197.459723811349,-27.7603998277806));
#50954=CARTESIAN_POINT('Ctrl Pts',(93.0494221937018,197.249707329273,-27.7603998277806));
#50955=CARTESIAN_POINT('Ctrl Pts',(93.0494221937018,197.062441811271,-27.7603998277806));
#50956=CARTESIAN_POINT('Ctrl Pts',(91.7917581468749,198.553102538747,-27.7603998277806));
#50957=CARTESIAN_POINT('Ctrl Pts',(91.9322072853761,198.553102538747,-27.7603998277806));
#50958=CARTESIAN_POINT('Ctrl Pts',(92.0718745665106,198.52342801599,-27.7603998277807));
#50959=CARTESIAN_POINT('Ctrl Pts',(92.2088801284665,198.464958663825,-27.7603998277807));
#50960=CARTESIAN_POINT('Ctrl Pts',(92.3458856904224,198.40648931166,-27.7603998277807));
#50961=CARTESIAN_POINT('Ctrl Pts',(92.4802295331999,198.319225130086,-27.7603998277806));
#50962=CARTESIAN_POINT('Ctrl Pts',(92.5968823706538,198.207045684108,-27.7603998277806));
#50963=CARTESIAN_POINT('Ctrl Pts',(92.6407430424874,198.164866976981,-27.7603998277806));
#50964=CARTESIAN_POINT('Ctrl Pts',(92.6821027214226,198.11916597713,-27.7603998277806));
#50965=CARTESIAN_POINT('Ctrl Pts',(92.7205491301674,198.070754873926,-27.7603998277806));
#50966=CARTESIAN_POINT('Ctrl Pts',(92.7206141570242,198.070672993148,-27.7603998277806));
#50967=CARTESIAN_POINT('Ctrl Pts',(92.7206791750464,198.070591105247,-27.7603998277806));
#50968=CARTESIAN_POINT('Ctrl Pts',(92.7207441842312,198.070509210229,-27.7603998277806));
#50969=CARTESIAN_POINT('Origin',(87.0340583076662,186.57025815602,-27.2603998277807));
#50970=CARTESIAN_POINT('',(87.034058325592,178.086500001905,-27.7603998277807));
#50971=CARTESIAN_POINT('Origin',(87.0340581555908,178.086500005742,-27.2603998277807));
#50972=CARTESIAN_POINT('',(87.034058325592,197.054016306394,-27.7603998277807));
#50973=CARTESIAN_POINT('',(87.034058325592,186.570258151344,-27.7603998277807));
#50974=CARTESIAN_POINT('Origin',(87.0340584955925,197.054016312132,-27.2603998277807));
#50975=CARTESIAN_POINT('Ctrl Pts',(88.5391628090654,198.053378399447,-27.2775626110084));
#50976=CARTESIAN_POINT('Ctrl Pts',(88.3126663959331,198.054929454943,-27.2815309266892));
#50977=CARTESIAN_POINT('Ctrl Pts',(87.7833839166057,197.87223657659,-27.2875621031925));
#50978=CARTESIAN_POINT('Ctrl Pts',(87.5316626000455,197.349376640992,-27.2828438698264));
#50979=CARTESIAN_POINT('Ctrl Pts',(87.5337830312989,197.047997534825,-27.2775625920938));
#50980=CARTESIAN_POINT('Ctrl Pts',(88.5391834172109,198.057771267696,-27.4055567168184));
#50981=CARTESIAN_POINT('Ctrl Pts',(88.3119199400695,198.060347818958,-27.4088295529852));
#50982=CARTESIAN_POINT('Ctrl Pts',(87.7785930324693,197.877894711505,-27.4137765754061));
#50983=CARTESIAN_POINT('Ctrl Pts',(87.525901660662,197.350377516264,-27.4099123240696));
#50984=CARTESIAN_POINT('Ctrl Pts',(87.5293902009449,197.047976916699,-27.4055567019031));
#50985=CARTESIAN_POINT('Ctrl Pts',(88.5398661993027,198.170086909305,-27.6568318890901));
#50986=CARTESIAN_POINT('Ctrl Pts',(88.2869101889517,198.173618924617,-27.6579625053767));
#50987=CARTESIAN_POINT('Ctrl Pts',(87.6924985523423,197.971701130738,-27.6596569602097));
#50988=CARTESIAN_POINT('Ctrl Pts',(87.4123083502376,197.383884536129,-27.6583365171881));
#50989=CARTESIAN_POINT('Ctrl Pts',(87.4170746249988,197.047294045023,-27.6568318843037));
#50990=CARTESIAN_POINT('Ctrl Pts',(88.5413957150612,198.425068255844,-27.7604003619486));
#50991=CARTESIAN_POINT('Ctrl Pts',(88.2308691494824,198.427677614274,-27.7603801670914));
#50992=CARTESIAN_POINT('Ctrl Pts',(87.5038477290769,198.177505469174,-27.7603570932191));
#50993=CARTESIAN_POINT('Ctrl Pts',(87.1585422039848,197.458956079141,-27.7603735046124));
#50994=CARTESIAN_POINT('Ctrl Pts',(87.16209340192,197.045764426593,-27.7604003618527));
#50995=CARTESIAN_POINT('Ctrl Pts',(88.5421664701117,198.553074370315,-27.7603998277807));
#50996=CARTESIAN_POINT('Ctrl Pts',(88.2026280164108,198.555195325654,-27.7603998277807));
#50997=CARTESIAN_POINT('Ctrl Pts',(87.4090114893182,198.280840669852,-27.7603998277807));
#50998=CARTESIAN_POINT('Ctrl Pts',(87.0311803509902,197.49678789679,-27.7603998277806));
#50999=CARTESIAN_POINT('Ctrl Pts',(87.0340873427233,197.044993614524,-27.7603998277806));
#51000=CARTESIAN_POINT('Ctrl Pts',(88.5421826788857,198.555766304895,-27.7603998165473));
#51001=CARTESIAN_POINT('Ctrl Pts',(88.2020341128852,198.557876989246,-27.7604002412398));
#51002=CARTESIAN_POINT('Ctrl Pts',(87.4070171083912,198.283013781668,-27.7604007264772));
#51003=CARTESIAN_POINT('Ctrl Pts',(87.0285019650578,197.497583489865,-27.7604003813498));
#51004=CARTESIAN_POINT('Ctrl Pts',(87.0313954093056,197.044977404551,-27.7603998165492));
#51005=CARTESIAN_POINT('Ctrl Pts',(88.5421988876596,198.558458239476,-27.7603998053139));
#51006=CARTESIAN_POINT('Ctrl Pts',(88.2014402093594,198.560558652839,-27.7604006546988));
#51007=CARTESIAN_POINT('Ctrl Pts',(87.4050227274641,198.285186893486,-27.7604016251737));
#51008=CARTESIAN_POINT('Ctrl Pts',(87.0258235791254,197.498379082939,-27.7604009349191));
#51009=CARTESIAN_POINT('Ctrl Pts',(87.0287034758879,197.044961194578,-27.7603998053178));
#51010=CARTESIAN_POINT('Ctrl Pts',(88.5422150964336,198.561150174056,-27.7603997940805));
#51011=CARTESIAN_POINT('Ctrl Pts',(88.2008463058338,198.563240316432,-27.7604010681579));
#51012=CARTESIAN_POINT('Ctrl Pts',(87.403028346537,198.287360005304,-27.7604025238702));
#51013=CARTESIAN_POINT('Ctrl Pts',(87.023145193193,197.499174676013,-27.7604014884882));
#51014=CARTESIAN_POINT('Ctrl Pts',(87.0260115424703,197.044944984605,-27.7603997940864));
#51015=CARTESIAN_POINT('Origin',(88.5349726420402,197.052188222299,-27.7603998277806));
#51016=CARTESIAN_POINT('Origin',(93.0494221937018,192.520150808519,-27.5103998277807));
#51017=CARTESIAN_POINT('Origin',(88.7584513518415,176.58741378893,-27.2603998277807));
#51018=CARTESIAN_POINT('',(91.7917581955824,176.58741376394,-27.7603998277807));
#51019=CARTESIAN_POINT('Ctrl Pts',(91.7917581803457,177.08710917743,-27.2778495767145));
#51020=CARTESIAN_POINT('Ctrl Pts',(91.7917581785286,177.083645859096,-27.3770260342774));
#51021=CARTESIAN_POINT('Ctrl Pts',(91.7917581783404,177.046261772557,-27.4895279168704));
#51022=CARTESIAN_POINT('Ctrl Pts',(91.7917581804181,176.97372369691,-27.5780006777189));
#51023=CARTESIAN_POINT('Ctrl Pts',(91.7917581818033,176.925364979811,-27.6369825182846));
#51024=CARTESIAN_POINT('Ctrl Pts',(91.7917581841955,176.861382267553,-27.6852847491861));
#51025=CARTESIAN_POINT('Ctrl Pts',(91.7917581871473,176.793433948587,-27.7161390765604));
#51026=CARTESIAN_POINT('Ctrl Pts',(91.791758190099,176.72548562962,-27.7469934039346));
#51027=CARTESIAN_POINT('Ctrl Pts',(91.7917581936102,176.653571703945,-27.7603998277817));
#51028=CARTESIAN_POINT('Ctrl Pts',(91.7917581970507,176.58741376394,-27.7603998277807));
#51029=CARTESIAN_POINT('',(88.5331445579724,176.58741376394,-27.7603998277807));
#51030=CARTESIAN_POINT('',(88.7584513564978,176.58741376394,-27.7603998277807));
#51031=CARTESIAN_POINT('',(88.5331445562972,177.087110060156,-27.2778495888291));
#51032=CARTESIAN_POINT('Origin',(88.5331445522379,176.587413792969,-27.2603998277807));
#51033=CARTESIAN_POINT('',(88.7584513564978,177.08710917745,-27.2778495761319));
#51034=CARTESIAN_POINT('Ctrl Pts',(87.5337824367273,178.092513803882,-27.2775626048506));
#51035=CARTESIAN_POINT('Ctrl Pts',(87.5322324854496,177.866018903998,-27.2815308754605));
#51036=CARTESIAN_POINT('Ctrl Pts',(87.714919045814,177.336734968298,-27.2875621881516));
#51037=CARTESIAN_POINT('Ctrl Pts',(88.2377813371403,177.085019494173,-27.2828438113809));
#51038=CARTESIAN_POINT('Ctrl Pts',(88.5391588852644,177.087138440881,-27.277562585959));
#51039=CARTESIAN_POINT('Ctrl Pts',(87.5293895690348,178.09253439656,-27.4055567251607));
#51040=CARTESIAN_POINT('Ctrl Pts',(87.5268141537408,177.865272451672,-27.4088295242769));
#51041=CARTESIAN_POINT('Ctrl Pts',(87.7092592009312,177.331941321364,-27.4137766358247));
#51042=CARTESIAN_POINT('Ctrl Pts',(88.2367804556796,177.079258601711,-27.4099122894402));
#51043=CARTESIAN_POINT('Ctrl Pts',(88.53917948806,177.082745610993,-27.405556710264));
#51044=CARTESIAN_POINT('Ctrl Pts',(87.4170756975881,178.093216675003,-27.6568337480189));
#51045=CARTESIAN_POINT('Ctrl Pts',(87.4135449418165,177.840262331713,-27.657964352324));
#51046=CARTESIAN_POINT('Ctrl Pts',(87.615455216426,177.245850437166,-27.659658716062));
#51047=CARTESIAN_POINT('Ctrl Pts',(88.2032730806141,176.965667220994,-27.6583383620782));
#51048=CARTESIAN_POINT('Ctrl Pts',(88.5398618557745,176.970431805188,-27.6568337432414));
#51049=CARTESIAN_POINT('Ctrl Pts',(87.1620925564074,178.094745061278,-27.7604003615973));
#51050=CARTESIAN_POINT('Ctrl Pts',(87.159484722263,177.784220567085,-27.7603801636253));
#51051=CARTESIAN_POINT('Ctrl Pts',(87.4096477515729,177.05719648837,-27.7603575309455));
#51052=CARTESIAN_POINT('Ctrl Pts',(88.1282008212093,176.711899639181,-27.7603735011837));
#51053=CARTESIAN_POINT('Ctrl Pts',(88.5413903446509,176.715448787327,-27.7604003614903));
#51054=CARTESIAN_POINT('Ctrl Pts',(87.0340864514834,178.095515247227,-27.7603998277807));
#51055=CARTESIAN_POINT('Ctrl Pts',(87.0319671491478,177.755979060289,-27.7603998277807));
#51056=CARTESIAN_POINT('Ctrl Pts',(87.3063123311214,176.962360345831,-27.7603998277807));
#51057=CARTESIAN_POINT('Ctrl Pts',(88.0903686385334,176.584537968699,-27.7603998277807));
#51058=CARTESIAN_POINT('Ctrl Pts',(88.5421605875075,176.58744273763,-27.7603998277807));
#51059=CARTESIAN_POINT('Ctrl Pts',(87.031395838194,178.095531436084,-27.7603998165602));
#51060=CARTESIAN_POINT('Ctrl Pts',(87.0292868045106,177.755385440371,-27.7604002411098));
#51061=CARTESIAN_POINT('Ctrl Pts',(87.3041402811578,176.960366945707,-27.7604007168354));
#51062=CARTESIAN_POINT('Ctrl Pts',(88.0895734282304,176.581860901043,-27.7604003811504));
#51063=CARTESIAN_POINT('Ctrl Pts',(88.5421767775608,176.584752125502,-27.7603998165624));
#51064=CARTESIAN_POINT('Ctrl Pts',(87.0287052249046,178.095547624942,-27.7603998053397));
#51065=CARTESIAN_POINT('Ctrl Pts',(87.0266064598734,177.754791820453,-27.7604006544387));
#51066=CARTESIAN_POINT('Ctrl Pts',(87.3019682311943,176.958373545583,-27.7604016058901));
#51067=CARTESIAN_POINT('Ctrl Pts',(88.0887782179275,176.579183833388,-27.7604009345199));
#51068=CARTESIAN_POINT('Ctrl Pts',(88.5421929676142,176.582061513372,-27.7603998053442));
#51069=CARTESIAN_POINT('Ctrl Pts',(87.0260146116152,178.095563813799,-27.7603997941192));
#51070=CARTESIAN_POINT('Ctrl Pts',(87.0239261152362,177.754198200535,-27.7604010677678));
#51071=CARTESIAN_POINT('Ctrl Pts',(87.2997961812307,176.956380145458,-27.7604024949447));
#51072=CARTESIAN_POINT('Ctrl Pts',(88.0879830076245,176.576506765733,-27.7604014878896));
#51073=CARTESIAN_POINT('Ctrl Pts',(88.5422091576675,176.579370901244,-27.7603997941259));
#51074=CARTESIAN_POINT('Ctrl Pts',(88.5331445661206,177.08710917743,-27.2778495761312));
#51075=CARTESIAN_POINT('Ctrl Pts',(87.9861541700554,177.086776665694,-27.2873712104523));
#51076=CARTESIAN_POINT('Ctrl Pts',(87.5334158347103,177.530650969333,-27.2875254153133));
#51077=CARTESIAN_POINT('Ctrl Pts',(87.5337537227615,178.08650000491,-27.2778495755536));
#51078=CARTESIAN_POINT('Origin',(88.5349726420402,178.088328080388,-27.7603998277807));
#51079=CARTESIAN_POINT('Origin',(93.0494221937018,182.620369603888,-27.5103998277806));
#51080=CARTESIAN_POINT('Ctrl Pts',(91.7917581468749,176.58741376394,-27.7603998277807));
#51081=CARTESIAN_POINT('Ctrl Pts',(91.8853909058757,176.58741376394,-27.7603998277807));
#51082=CARTESIAN_POINT('Ctrl Pts',(92.0708986569241,176.614593568366,-27.7603998277806));
#51083=CARTESIAN_POINT('Ctrl Pts',(92.4399277033007,176.76951700876,-27.7603998277806));
#51084=CARTESIAN_POINT('Ctrl Pts',(92.8084270916303,177.118129004461,-27.7603998277806));
#51085=CARTESIAN_POINT('Ctrl Pts',(93.0236739324778,177.634497214974,-27.7603998277806));
#51086=CARTESIAN_POINT('Ctrl Pts',(93.0494221937018,177.937625352915,-27.7603998277807));
#51087=CARTESIAN_POINT('Ctrl Pts',(93.0494221937018,178.078074491416,-27.7603998277807));
#51088=CARTESIAN_POINT('Ctrl Pts',(91.7917581468749,176.653571703984,-27.7603998277807));
#51089=CARTESIAN_POINT('Ctrl Pts',(91.8789706219124,176.653499330773,-27.76040177251));
#51090=CARTESIAN_POINT('Ctrl Pts',(92.0525731041312,176.677252700985,-27.7603891491553));
#51091=CARTESIAN_POINT('Ctrl Pts',(92.4052355469869,176.817549262415,-27.760390450489));
#51092=CARTESIAN_POINT('Ctrl Pts',(92.7682207414203,177.143898106994,-27.7603850267117));
#51093=CARTESIAN_POINT('Ctrl Pts',(92.9880745709806,177.642239705688,-27.7604101215916));
#51094=CARTESIAN_POINT('Ctrl Pts',(93.0164083595697,177.939596047501,-27.7604015780371));
#51095=CARTESIAN_POINT('Ctrl Pts',(93.0163432236799,178.078074491416,-27.7603998277807));
#51096=CARTESIAN_POINT('Ctrl Pts',(91.7917581468749,176.797399555442,-27.7335869800553));
#51097=CARTESIAN_POINT('Ctrl Pts',(91.8658661778152,176.797125947792,-27.7336471455352));
#51098=CARTESIAN_POINT('Ctrl Pts',(92.0151021741956,176.814248495567,-27.7342943016675));
#51099=CARTESIAN_POINT('Ctrl Pts',(92.332518182303,176.924348094302,-27.7371095051203));
#51100=CARTESIAN_POINT('Ctrl Pts',(92.6820837127944,177.20288857715,-27.7416725773463));
#51101=CARTESIAN_POINT('Ctrl Pts',(92.910767256373,177.660645269552,-27.7459287755361));
#51102=CARTESIAN_POINT('Ctrl Pts',(92.9446755448362,177.944635522343,-27.7470475528499));
#51103=CARTESIAN_POINT('Ctrl Pts',(92.9444292979509,178.078074491416,-27.746993403918));
#51104=CARTESIAN_POINT('Ctrl Pts',(91.7917581468749,177.021339048466,-27.56452917164));
#51105=CARTESIAN_POINT('Ctrl Pts',(91.8502415365897,177.020838728018,-27.5650747981767));
#51106=CARTESIAN_POINT('Ctrl Pts',(91.9692778023801,177.030033384467,-27.5696573042262));
#51107=CARTESIAN_POINT('Ctrl Pts',(92.2357446981066,177.100749102948,-27.5897174942516));
#51108=CARTESIAN_POINT('Ctrl Pts',(92.5566055689414,177.307692002217,-27.623269254107));
#51109=CARTESIAN_POINT('Ctrl Pts',(92.7919200931009,177.697731342791,-27.654581863374));
#51110=CARTESIAN_POINT('Ctrl Pts',(92.8329098398417,177.955904119864,-27.6629555635934));
#51111=CARTESIAN_POINT('Ctrl Pts',(92.8324595514388,178.078074491416,-27.6624644997103));
#51112=CARTESIAN_POINT('Ctrl Pts',(91.7917581468749,177.083645859234,-27.3770260337532));
#51113=CARTESIAN_POINT('Ctrl Pts',(91.8508270293965,177.083388478123,-27.3780041747576));
#51114=CARTESIAN_POINT('Ctrl Pts',(91.9697273223879,177.093143903044,-27.3870940780161));
#51115=CARTESIAN_POINT('Ctrl Pts',(92.2261440726707,177.160050702862,-27.4267865030003));
#51116=CARTESIAN_POINT('Ctrl Pts',(92.5310875186142,177.351244888468,-27.4922705590124));
#51117=CARTESIAN_POINT('Ctrl Pts',(92.7600905513754,177.716979573867,-27.5533750663781));
#51118=CARTESIAN_POINT('Ctrl Pts',(92.8015377890548,177.962948671412,-27.5695932576709));
#51119=CARTESIAN_POINT('Ctrl Pts',(92.8013061460548,178.078074491416,-27.5687129307669));
#51120=CARTESIAN_POINT('Ctrl Pts',(91.7917581468749,177.08710917745,-27.2778495761319));
#51121=CARTESIAN_POINT('Ctrl Pts',(91.8542179540807,177.087071209578,-27.2789368337286));
#51122=CARTESIAN_POINT('Ctrl Pts',(91.9784741238408,177.098148217051,-27.2907175456519));
#51123=CARTESIAN_POINT('Ctrl Pts',(92.2374526476347,177.169598390333,-27.3412083260796));
#51124=CARTESIAN_POINT('Ctrl Pts',(92.536192022871,177.362161875253,-27.4234720332721));
#51125=CARTESIAN_POINT('Ctrl Pts',(92.7595356652322,177.723968537894,-27.4997889630954));
#51126=CARTESIAN_POINT('Ctrl Pts',(92.7996086580317,177.96568100953,-27.5201032337933));
#51127=CARTESIAN_POINT('Ctrl Pts',(92.799574486947,178.078074491416,-27.5191247019563));
#51128=CARTESIAN_POINT('',(92.8082915529216,177.191489453859,-27.7603998277806));
#51129=CARTESIAN_POINT('',(92.720888864262,177.070169082018,-27.7603998277806));
#51130=CARTESIAN_POINT('Origin',(91.6409339514695,177.940344276634,-27.7603998277806));
#51131=CARTESIAN_POINT('Ctrl Pts',(92.720888863799,177.070169081443,-27.7603998277806));
#51132=CARTESIAN_POINT('Ctrl Pts',(92.6135282748343,176.936824967799,-27.7603998277806));
#51133=CARTESIAN_POINT('Ctrl Pts',(92.3997026020335,176.752629961143,-27.7603998277806));
#51134=CARTESIAN_POINT('Ctrl Pts',(92.0708986729214,176.614593575082,-27.7603998277806));
#51135=CARTESIAN_POINT('Ctrl Pts',(91.8853909380426,176.587413768653,-27.7603998277807));
#51136=CARTESIAN_POINT('Ctrl Pts',(91.7917581955824,176.58741376394,-27.7603998277807));
#51137=CARTESIAN_POINT('Ctrl Pts',(93.0494221937018,178.078074491416,-27.7603998277807));
#51138=CARTESIAN_POINT('Ctrl Pts',(93.0494221937018,177.937625352915,-27.7603998277807));
#51139=CARTESIAN_POINT('Ctrl Pts',(93.0238330143234,177.636370047598,-27.7603998277807));
#51140=CARTESIAN_POINT('Ctrl Pts',(92.8961177261299,177.328504399254,-27.7603998277806));
#51141=CARTESIAN_POINT('Ctrl Pts',(92.8082915020136,177.191489486491,-27.7603998277806));
#51142=CARTESIAN_POINT('Ctrl Pts',(92.7077388517301,178.34770703492,-24.8892961908761));
#51143=CARTESIAN_POINT('Ctrl Pts',(92.6968787885645,178.347705588643,-24.5783046812679));
#51144=CARTESIAN_POINT('Ctrl Pts',(92.6641487445756,178.552856457238,-23.6410388675433));
#51145=CARTESIAN_POINT('Ctrl Pts',(92.6267120303818,179.894930035737,-22.5689916633844));
#51146=CARTESIAN_POINT('Ctrl Pts',(92.642812389844,181.907505583212,-23.0300456190957));
#51147=CARTESIAN_POINT('Ctrl Pts',(92.6860186075843,182.505313356242,-24.2673097978844));
#51148=CARTESIAN_POINT('Ctrl Pts',(92.7077385046798,182.505313377511,-24.8892862526556));
#51149=CARTESIAN_POINT('Ctrl Pts',(92.7077379626446,178.413157957899,-24.8892959085088));
#51150=CARTESIAN_POINT('Ctrl Pts',(92.6972270744231,178.412937078106,-24.588099734232));
#51151=CARTESIAN_POINT('Ctrl Pts',(92.6655279596227,178.610942950661,-23.6800273237667));
#51152=CARTESIAN_POINT('Ctrl Pts',(92.6292362980686,179.911163621731,-22.6402420051567));
#51153=CARTESIAN_POINT('Ctrl Pts',(92.6448449544572,181.862001299813,-23.087541579254));
#51154=CARTESIAN_POINT('Ctrl Pts',(92.6867160718709,182.440301394763,-24.2869002877888));
#51155=CARTESIAN_POINT('Ctrl Pts',(92.7077376267527,182.439862461544,-24.8892862833134));
#51156=CARTESIAN_POINT('Ctrl Pts',(92.7620930951989,178.543321341049,-24.8873971638793));
#51157=CARTESIAN_POINT('Ctrl Pts',(92.7518720829175,178.542680600094,-24.6056414832984));
#51158=CARTESIAN_POINT('Ctrl Pts',(92.7210446481067,178.726440332612,-23.755597257786));
#51159=CARTESIAN_POINT('Ctrl Pts',(92.6856941261019,179.943439707988,-22.7799711147509));
#51160=CARTESIAN_POINT('Ctrl Pts',(92.7009075773913,181.771552066648,-23.1999338558891));
#51161=CARTESIAN_POINT('Ctrl Pts',(92.7416509594222,182.310977922855,-24.3238827334745));
#51162=CARTESIAN_POINT('Ctrl Pts',(92.7620927685705,182.309699091813,-24.8873881599353));
#51163=CARTESIAN_POINT('Ctrl Pts',(92.8921765747821,178.597710217389,-24.8828542859668));
#51164=CARTESIAN_POINT('Ctrl Pts',(92.8815358706238,178.597359559995,-24.6093340235355));
#51165=CARTESIAN_POINT('Ctrl Pts',(92.8494558277887,178.77682910717,-23.784408760733));
#51166=CARTESIAN_POINT('Ctrl Pts',(92.8127328438688,179.958097784549,-22.8390883645045));
#51167=CARTESIAN_POINT('Ctrl Pts',(92.8285288055104,181.731069348174,-23.2458097708593));
#51168=CARTESIAN_POINT('Ctrl Pts',(92.8708950508726,182.2560089496,-24.3358107854505));
#51169=CARTESIAN_POINT('Ctrl Pts',(92.8921762347418,182.255310206204,-24.8828455451985));
#51170=CARTESIAN_POINT('Ctrl Pts',(92.957586558463,178.597710206224,-24.8805701215007));
#51171=CARTESIAN_POINT('Ctrl Pts',(92.946726512216,178.597708924526,-24.6069793937757));
#51172=CARTESIAN_POINT('Ctrl Pts',(92.9139965181784,178.77818769851,-23.7824319946626));
#51173=CARTESIAN_POINT('Ctrl Pts',(92.8765598594656,179.958859457083,-22.839312373631));
#51174=CARTESIAN_POINT('Ctrl Pts',(92.8926601951034,181.729396637453,-23.244918615411));
#51175=CARTESIAN_POINT('Ctrl Pts',(92.9358663481544,182.255310206204,-24.3333856980155));
#51176=CARTESIAN_POINT('Ctrl Pts',(92.9575862114132,182.255310206204,-24.8805613784807));
#51177=CARTESIAN_POINT('Origin',(93.0494221937018,178.232650808519,-27.5103998277807));
#51178=CARTESIAN_POINT('Origin',(94.808,187.570258151344,-12.1217495674904));
#51179=CARTESIAN_POINT('',(94.808,200.143971902045,-27.2603998277806));
#51180=CARTESIAN_POINT('',(94.808,174.996544400642,-27.2603998277807));
#51181=CARTESIAN_POINT('',(94.808,181.320258151344,-27.2603998277807));
#51182=CARTESIAN_POINT('',(94.808,198.958173865212,7.14688213156322));
#51183=CARTESIAN_POINT('',(94.808,199.953767319886,-21.7413970254169));
#51184=CARTESIAN_POINT('',(94.808,198.815624137772,7.14688213156321));
#51185=CARTESIAN_POINT('',(94.808,181.320258151344,7.14688213156321));
#51186=CARTESIAN_POINT('',(94.8079881503648,198.35567021099,7.01174099915483));
#51187=CARTESIAN_POINT('Ctrl Pts',(94.808,198.355670158605,7.01174106581164));
#51188=CARTESIAN_POINT('Ctrl Pts',(94.808,198.366551908129,7.02037134089609));
#51189=CARTESIAN_POINT('Ctrl Pts',(94.8079999996948,198.377775170828,7.02861058932908));
#51190=CARTESIAN_POINT('Ctrl Pts',(94.8079999980545,198.389304553605,7.03642829226646));
#51191=CARTESIAN_POINT('Ctrl Pts',(94.8079999962032,198.402317378888,7.04525186976429));
#51192=CARTESIAN_POINT('Ctrl Pts',(94.8079999946691,198.415720680095,7.05353745090866));
#51193=CARTESIAN_POINT('Ctrl Pts',(94.807999996341,198.429513545386,7.06129933073198));
#51194=CARTESIAN_POINT('Ctrl Pts',(94.807999997709,198.440799225406,7.06765030206388));
#51195=CARTESIAN_POINT('Ctrl Pts',(94.8079999994752,198.452348094313,7.07365306225372));
#51196=CARTESIAN_POINT('Ctrl Pts',(94.8079999997898,198.464096693758,7.07931319152704));
#51197=CARTESIAN_POINT('Ctrl Pts',(94.8080000002183,198.480102959073,7.08702453884878));
#51198=CARTESIAN_POINT('Ctrl Pts',(94.808,198.496483048841,7.09408967117938));
#51199=CARTESIAN_POINT('Ctrl Pts',(94.808,198.513000086468,7.10044156140302));
#51200=CARTESIAN_POINT('Ctrl Pts',(94.808,198.526246872655,7.10553582428351));
#51201=CARTESIAN_POINT('Ctrl Pts',(94.808,198.539576519771,7.11017012818985));
#51202=CARTESIAN_POINT('Ctrl Pts',(94.808,198.552868900571,7.11433037954731));
#51203=CARTESIAN_POINT('Ctrl Pts',(94.808,198.56449973377,7.1179705994851));
#51204=CARTESIAN_POINT('Ctrl Pts',(94.8080000001077,198.576100139182,7.12124828515727));
#51205=CARTESIAN_POINT('Ctrl Pts',(94.8079999998908,198.587628996839,7.12417806660612));
#51206=CARTESIAN_POINT('Ctrl Pts',(94.8079999996996,198.597790059943,7.12676025601863));
#51207=CARTESIAN_POINT('Ctrl Pts',(94.8079999983658,198.607892811749,7.12907830400713));
#51208=CARTESIAN_POINT('Ctrl Pts',(94.8079999970404,198.617961492728,7.13114089066568));
#51209=CARTESIAN_POINT('Ctrl Pts',(94.8079999957811,198.627527101983,7.13310042221407));
#51210=CARTESIAN_POINT('Ctrl Pts',(94.8079999954219,198.63707076062,7.13483086400454));
#51211=CARTESIAN_POINT('Ctrl Pts',(94.8079999961946,198.646608758394,7.13635598890414));
#51212=CARTESIAN_POINT('Ctrl Pts',(94.8079999970818,198.657560396511,7.13810715475451));
#51213=CARTESIAN_POINT('Ctrl Pts',(94.8079999988111,198.668503477575,7.13958744794499));
#51214=CARTESIAN_POINT('Ctrl Pts',(94.8079999994719,198.679382161479,7.1408305471081));
#51215=CARTESIAN_POINT('Ctrl Pts',(94.8080000000311,198.688589186703,7.14188262707042));
#51216=CARTESIAN_POINT('Ctrl Pts',(94.8079999999813,198.697748476314,7.14276842458402));
#51217=CARTESIAN_POINT('Ctrl Pts',(94.807999999988,198.706802067736,7.14350156135397));
#51218=CARTESIAN_POINT('Ctrl Pts',(94.8079999999909,198.710681238754,7.14381568674112));
#51219=CARTESIAN_POINT('Ctrl Pts',(94.8079999999892,198.714541039204,7.14410186347466));
#51220=CARTESIAN_POINT('Ctrl Pts',(94.8079999999733,198.718378097753,7.14436250879852));
#51221=CARTESIAN_POINT('Ctrl Pts',(94.8079999999327,198.728139987315,7.14502561853068));
#51222=CARTESIAN_POINT('Ctrl Pts',(94.8079999996011,198.737746755068,7.14552543948201));
#51223=CARTESIAN_POINT('Ctrl Pts',(94.8079999990373,198.747146689015,7.14589379523533));
#51224=CARTESIAN_POINT('Ctrl Pts',(94.8079999985284,198.755630763394,7.14622626114697));
#51225=CARTESIAN_POINT('Ctrl Pts',(94.8079999980758,198.7639453521,7.14645160457753));
#51226=CARTESIAN_POINT('Ctrl Pts',(94.807999998275,198.772090048444,7.14660034996724));
#51227=CARTESIAN_POINT('Ctrl Pts',(94.8079999984578,198.77956800074,7.14673691870861));
#51228=CARTESIAN_POINT('Ctrl Pts',(94.8079999991339,198.786902325929,7.14680890768604));
#51229=CARTESIAN_POINT('Ctrl Pts',(94.8079999995511,198.794135251003,7.1468452301979));
#51230=CARTESIAN_POINT('Ctrl Pts',(94.8079999999684,198.801368176076,7.14688155270975));
#51231=CARTESIAN_POINT('Ctrl Pts',(94.808,198.808498785097,7.14688213156321));
#51232=CARTESIAN_POINT('Ctrl Pts',(94.808,198.815624137772,7.14688213156321));
#51233=CARTESIAN_POINT('',(94.8079990551526,198.16792744726,6.60934632402272));
#51234=CARTESIAN_POINT('Ctrl Pts',(94.8079971654579,198.167927453146,6.60934632376573));
#51235=CARTESIAN_POINT('Ctrl Pts',(94.807997100165,198.168335908596,6.61870148114409));
#51236=CARTESIAN_POINT('Ctrl Pts',(94.8079967643637,198.168746513651,6.6280609846188));
#51237=CARTESIAN_POINT('Ctrl Pts',(94.8079963623074,198.169263388896,6.63749145304032));
#51238=CARTESIAN_POINT('Ctrl Pts',(94.8079959353704,198.169812250322,6.64750551423459));
#51239=CARTESIAN_POINT('Ctrl Pts',(94.8079954362205,198.170480895912,6.65759920152317));
#51240=CARTESIAN_POINT('Ctrl Pts',(94.8079950665875,198.171365199631,6.66779656899499));
#51241=CARTESIAN_POINT('Ctrl Pts',(94.8079946645512,198.172327024856,6.67888787738762));
#51242=CARTESIAN_POINT('Ctrl Pts',(94.8079944272739,198.173543935622,6.69010122263473));
#51243=CARTESIAN_POINT('Ctrl Pts',(94.8079943989666,198.175106687377,6.7014112433886));
#51244=CARTESIAN_POINT('Ctrl Pts',(94.8079943662622,198.176912191415,6.71447812242476));
#51245=CARTESIAN_POINT('Ctrl Pts',(94.8079945972541,198.179179376655,6.72767274318102));
#51246=CARTESIAN_POINT('Ctrl Pts',(94.807994866321,198.18200553485,6.74089811453308));
#51247=CARTESIAN_POINT('Ctrl Pts',(94.8079951445777,198.184928218933,6.75457519121327));
#51248=CARTESIAN_POINT('Ctrl Pts',(94.8079954447262,198.1884472957,6.76828188287316));
#51249=CARTESIAN_POINT('Ctrl Pts',(94.8079955655639,198.192638137463,6.78189283259628));
#51250=CARTESIAN_POINT('Ctrl Pts',(94.8079955766087,198.193021188406,6.78313689940146));
#51251=CARTESIAN_POINT('Ctrl Pts',(94.8079955861508,198.193409822108,6.78438018835391));
#51252=CARTESIAN_POINT('Ctrl Pts',(94.8079955940217,198.193804077335,6.78562261738979));
#51253=CARTESIAN_POINT('Ctrl Pts',(94.8079956690441,198.197561942105,6.79746489613559));
#51254=CARTESIAN_POINT('Ctrl Pts',(94.80799560699,198.201832559421,6.80922471171513));
#51255=CARTESIAN_POINT('Ctrl Pts',(94.8079952901313,198.20665530768,6.82084698314978));
#51256=CARTESIAN_POINT('Ctrl Pts',(94.8079952872761,198.206698765115,6.82095171059371));
#51257=CARTESIAN_POINT('Ctrl Pts',(94.8079952844005,198.206742267839,6.82105642576957));
#51258=CARTESIAN_POINT('Ctrl Pts',(94.8079952815043,198.206785815781,6.8211611286344));
#51259=CARTESIAN_POINT('Ctrl Pts',(94.8079949616969,198.211594586223,6.832722915698));
#51260=CARTESIAN_POINT('Ctrl Pts',(94.8079943481719,198.216949988903,6.84414596663064));
#51261=CARTESIAN_POINT('Ctrl Pts',(94.8079937499842,198.222893558556,6.85542788617558));
#51262=CARTESIAN_POINT('Ctrl Pts',(94.8079931847452,198.228509752347,6.86608838991344));
#51263=CARTESIAN_POINT('Ctrl Pts',(94.807992637827,198.234654594582,6.87662986091831));
#51264=CARTESIAN_POINT('Ctrl Pts',(94.8079922036423,198.24133499141,6.8870432618981));
#51265=CARTESIAN_POINT('Ctrl Pts',(94.8079917270126,198.248668448869,6.89847465363084));
#51266=CARTESIAN_POINT('Ctrl Pts',(94.8079913796779,198.256646817593,6.90975119404874));
#51267=CARTESIAN_POINT('Ctrl Pts',(94.8079910983974,198.265230892477,6.92081973970435));
#51268=CARTESIAN_POINT('Ctrl Pts',(94.8079907389439,198.276200640062,6.93496443830212));
#51269=CARTESIAN_POINT('Ctrl Pts',(94.8079904664267,198.288158764065,6.94876828892489));
#51270=CARTESIAN_POINT('Ctrl Pts',(94.8079900993728,198.300954501773,6.96206668518329));
#51271=CARTESIAN_POINT('Ctrl Pts',(94.8079897396447,198.313494855779,6.97509966542888));
#51272=CARTESIAN_POINT('Ctrl Pts',(94.8079892854596,198.326835355243,6.9876430585326));
#51273=CARTESIAN_POINT('Ctrl Pts',(94.8079887419899,198.340822266949,6.99954304378395));
#51274=CARTESIAN_POINT('Ctrl Pts',(94.8079885526672,198.345694736036,7.00368851288281));
#51275=CARTESIAN_POINT('Ctrl Pts',(94.8079883541505,198.350645843355,7.00775619428792));
#51276=CARTESIAN_POINT('Ctrl Pts',(94.8079881503648,198.35567021099,7.0117409991548));
#51277=CARTESIAN_POINT('',(94.808,196.792802583399,-24.8861909888089));
#51278=CARTESIAN_POINT('',(94.808,197.772126800661,-2.45597872074388));
#51279=CARTESIAN_POINT('',(94.808,192.635217829008,-24.886190988805));
#51280=CARTESIAN_POINT('Origin',(94.808,194.714010206204,-24.8805613784807));
#51281=CARTESIAN_POINT('',(94.808,191.260092972505,6.60934632434396));
#51282=CARTESIAN_POINT('',(94.808,192.352390971518,-18.4083909540574));
#51283=CARTESIAN_POINT('',(94.808,191.060031677827,7.01373810978894));
#51284=CARTESIAN_POINT('Ctrl Pts',(94.808,191.060031677827,7.01373810978894));
#51285=CARTESIAN_POINT('Ctrl Pts',(94.808,191.070940725622,7.00591139523792));
#51286=CARTESIAN_POINT('Ctrl Pts',(94.8080000000084,191.081459770747,6.99782238747199));
#51287=CARTESIAN_POINT('Ctrl Pts',(94.8079999999785,191.091518799673,6.98949862024984));
#51288=CARTESIAN_POINT('Ctrl Pts',(94.8079999999512,191.100710316426,6.98189271251996));
#51289=CARTESIAN_POINT('Ctrl Pts',(94.807999999883,191.109517261621,6.97409104442823));
#51290=CARTESIAN_POINT('Ctrl Pts',(94.8079999999061,191.117921600299,6.96609504649423));
#51291=CARTESIAN_POINT('Ctrl Pts',(94.8079999999256,191.125018138373,6.95934330719092));
#51292=CARTESIAN_POINT('Ctrl Pts',(94.8079999999899,191.131827143338,6.95245362436556));
#51293=CARTESIAN_POINT('Ctrl Pts',(94.8079999999969,191.138366928287,6.94541172832528));
#51294=CARTESIAN_POINT('Ctrl Pts',(94.8079999999979,191.139317805529,6.94438784470588));
#51295=CARTESIAN_POINT('Ctrl Pts',(94.8079999999984,191.14026298335,6.94336073712687));
#51296=CARTESIAN_POINT('Ctrl Pts',(94.8079999999988,191.141202498491,6.94233045907461));
#51297=CARTESIAN_POINT('Ctrl Pts',(94.8080000000013,191.148568595513,6.93425275201312));
#51298=CARTESIAN_POINT('Ctrl Pts',(94.808,191.155593059963,6.92596946342852));
#51299=CARTESIAN_POINT('Ctrl Pts',(94.808,191.162288966505,6.91748528648348));
#51300=CARTESIAN_POINT('Ctrl Pts',(94.808,191.170237873639,6.90741347107988));
#51301=CARTESIAN_POINT('Ctrl Pts',(94.808,191.177722217761,6.89705785397403));
#51302=CARTESIAN_POINT('Ctrl Pts',(94.808,191.184710582751,6.88648600333234));
#51303=CARTESIAN_POINT('Ctrl Pts',(94.808,191.189056672093,6.87991133136477));
#51304=CARTESIAN_POINT('Ctrl Pts',(94.8080000000143,191.193211407749,6.87325404008972));
#51305=CARTESIAN_POINT('Ctrl Pts',(94.8079999999732,191.197163589295,6.8665423012247));
#51306=CARTESIAN_POINT('Ctrl Pts',(94.8079999999405,191.200303746898,6.86120957104161));
#51307=CARTESIAN_POINT('Ctrl Pts',(94.8079999998775,191.203316085639,6.85584249260876));
#51308=CARTESIAN_POINT('Ctrl Pts',(94.8079999995818,191.206197447088,6.85045197805771));
#51309=CARTESIAN_POINT('Ctrl Pts',(94.8079999990418,191.211460980859,6.84060484298421));
#51310=CARTESIAN_POINT('Ctrl Pts',(94.8079999978126,191.216279354545,6.83067901712333));
#51311=CARTESIAN_POINT('Ctrl Pts',(94.8079999976609,191.220635958745,6.82072618423806));
#51312=CARTESIAN_POINT('Ctrl Pts',(94.8079999975244,191.224557374392,6.8117675566453));
#51313=CARTESIAN_POINT('Ctrl Pts',(94.8079999986505,191.228104103375,6.80278776822925));
#51314=CARTESIAN_POINT('Ctrl Pts',(94.8079999994432,191.231290705735,6.79379196170822));
#51315=CARTESIAN_POINT('Ctrl Pts',(94.8079999997968,191.232712406431,6.78977848812538));
#51316=CARTESIAN_POINT('Ctrl Pts',(94.8079999998938,191.234065624804,6.78576254904396));
#51317=CARTESIAN_POINT('Ctrl Pts',(94.8079999999464,191.235351283806,6.78174119662942));
#51318=CARTESIAN_POINT('Ctrl Pts',(94.808000000029,191.23737316053,6.77541706337409));
#51319=CARTESIAN_POINT('Ctrl Pts',(94.808,191.239228089399,6.76907951529164));
#51320=CARTESIAN_POINT('Ctrl Pts',(94.808,191.240932853774,6.76271583880106));
#51321=CARTESIAN_POINT('Ctrl Pts',(94.808,191.243784949611,6.75206931456706));
#51322=CARTESIAN_POINT('Ctrl Pts',(94.808,191.246211201197,6.74135062878469));
#51323=CARTESIAN_POINT('Ctrl Pts',(94.808,191.248272629175,6.73058807324892));
#51324=CARTESIAN_POINT('Ctrl Pts',(94.808,191.250537864426,6.71876145574503));
#51325=CARTESIAN_POINT('Ctrl Pts',(94.8080000001573,191.252361113196,6.70688504367593));
#51326=CARTESIAN_POINT('Ctrl Pts',(94.807999999842,191.253835807511,6.69505071658772));
#51327=CARTESIAN_POINT('Ctrl Pts',(94.8079999997685,191.254179475033,6.69229280681238));
#51328=CARTESIAN_POINT('Ctrl Pts',(94.807999999655,191.254504280785,6.68953715266303));
#51329=CARTESIAN_POINT('Ctrl Pts',(94.8079999994467,191.254811913883,6.68678475356142));
#51330=CARTESIAN_POINT('Ctrl Pts',(94.8079999986613,191.255971813567,6.67640710933219));
#51331=CARTESIAN_POINT('Ctrl Pts',(94.8079999962448,191.256881584973,6.66607878553096));
#51332=CARTESIAN_POINT('Ctrl Pts',(94.8079999961155,191.257613173239,6.6558311134174));
#51333=CARTESIAN_POINT('Ctrl Pts',(94.8079999960045,191.258241071272,6.64703587507868));
#51334=CARTESIAN_POINT('Ctrl Pts',(94.8079999979519,191.258737713439,6.63830074736981));
#51335=CARTESIAN_POINT('Ctrl Pts',(94.8079999990703,191.259167833627,6.62961302311396));
#51336=CARTESIAN_POINT('Ctrl Pts',(94.8079999999424,191.259503260106,6.62283795689962));
#51337=CARTESIAN_POINT('Ctrl Pts',(94.808,191.259798482784,6.61609124787249));
#51338=CARTESIAN_POINT('Ctrl Pts',(94.808,191.260092972505,6.60934632434396));
#51339=CARTESIAN_POINT('',(94.8079981618147,190.573456657062,7.14688211742704));
#51340=CARTESIAN_POINT('Ctrl Pts',(94.8079944854442,190.573456657062,7.14688210611811));
#51341=CARTESIAN_POINT('Ctrl Pts',(94.8079943832537,190.581263233955,7.14688210541138));
#51342=CARTESIAN_POINT('Ctrl Pts',(94.8079941427963,190.589074202032,7.1468813022217));
#51343=CARTESIAN_POINT('Ctrl Pts',(94.8079938748321,190.596994233538,7.1468365470143));
#51344=CARTESIAN_POINT('Ctrl Pts',(94.8079935866562,190.605511646977,7.14678841606878));
#51345=CARTESIAN_POINT('Ctrl Pts',(94.8079932677266,190.614155164811,7.14668943996448));
#51346=CARTESIAN_POINT('Ctrl Pts',(94.8079930099285,190.622993921331,7.14649725153046));
#51347=CARTESIAN_POINT('Ctrl Pts',(94.8079927350217,190.632419262884,7.14629230849022));
#51348=CARTESIAN_POINT('Ctrl Pts',(94.8079925314505,190.642066236651,7.14598141074304));
#51349=CARTESIAN_POINT('Ctrl Pts',(94.8079924307248,190.651954985506,7.14552536360757));
#51350=CARTESIAN_POINT('Ctrl Pts',(94.8079923201132,190.66281428023,7.14502455705208));
#51351=CARTESIAN_POINT('Ctrl Pts',(94.807992331329,190.67396454527,7.14434876337834));
#51352=CARTESIAN_POINT('Ctrl Pts',(94.807992409252,190.685365241727,7.1434596847342));
#51353=CARTESIAN_POINT('Ctrl Pts',(94.8079924956318,190.698003236735,7.14247411586915));
#51354=CARTESIAN_POINT('Ctrl Pts',(94.8079926569123,190.710947341033,7.14122664559418));
#51355=CARTESIAN_POINT('Ctrl Pts',(94.8079927851016,190.724080893854,7.13967922485834));
#51356=CARTESIAN_POINT('Ctrl Pts',(94.8079929323456,190.739166682205,7.13790178793552));
#51357=CARTESIAN_POINT('Ctrl Pts',(94.8079930294094,190.754498052563,7.13572914211341));
#51358=CARTESIAN_POINT('Ctrl Pts',(94.8079930014189,190.769868890597,7.13311566028577));
#51359=CARTESIAN_POINT('Ctrl Pts',(94.8079929783735,190.782524090226,7.13096391461115));
#51360=CARTESIAN_POINT('Ctrl Pts',(94.8079928738434,190.795203847435,7.12851383615435));
#51361=CARTESIAN_POINT('Ctrl Pts',(94.807992702727,190.80781958908,7.12573972329615));
#51362=CARTESIAN_POINT('Ctrl Pts',(94.807992674199,190.809922842466,7.12527723266937));
#51363=CARTESIAN_POINT('Ctrl Pts',(94.8079926414206,190.81202473914,7.12480616660921));
#51364=CARTESIAN_POINT('Ctrl Pts',(94.8079926045564,190.81412536683,7.1243262864239));
#51365=CARTESIAN_POINT('Ctrl Pts',(94.8079924438141,190.823284931028,7.12223381978337));
#51366=CARTESIAN_POINT('Ctrl Pts',(94.8079922031225,190.832395858155,7.11995968925249));
#51367=CARTESIAN_POINT('Ctrl Pts',(94.8079918990887,190.841463863443,7.11750411521502));
#51368=CARTESIAN_POINT('Ctrl Pts',(94.807991384204,190.856820631001,7.11334557333993));
#51369=CARTESIAN_POINT('Ctrl Pts',(94.8079907989961,190.872034391882,7.10865216289501));
#51370=CARTESIAN_POINT('Ctrl Pts',(94.8079904176093,190.887192579419,7.10335446047916));
#51371=CARTESIAN_POINT('Ctrl Pts',(94.8079901240333,190.898860731314,7.09927650615028));
#51372=CARTESIAN_POINT('Ctrl Pts',(94.8079899388693,190.910498036032,7.09484095097211));
#51373=CARTESIAN_POINT('Ctrl Pts',(94.8079898353439,190.922097954371,7.09004523391522));
#51374=CARTESIAN_POINT('Ctrl Pts',(94.8079897220006,190.934797950059,7.08479471540625));
#51375=CARTESIAN_POINT('Ctrl Pts',(94.8079896996892,190.947452567258,7.07911279831967));
#51376=CARTESIAN_POINT('Ctrl Pts',(94.8079896653813,190.959997831212,7.07302550444504));
#51377=CARTESIAN_POINT('Ctrl Pts',(94.8079896219958,190.975862463925,7.06532756505599));
#51378=CARTESIAN_POINT('Ctrl Pts',(94.8079895430392,190.991551259384,7.05698192044923));
#51379=CARTESIAN_POINT('Ctrl Pts',(94.8079893212377,191.00685863824,7.04808100644425));
#51380=CARTESIAN_POINT('Ctrl Pts',(94.8079890926844,191.022631981114,7.03890914431009));
#51381=CARTESIAN_POINT('Ctrl Pts',(94.8079886958966,191.037994811027,7.02915132339388));
#51382=CARTESIAN_POINT('Ctrl Pts',(94.8079883622383,191.052707122396,7.01891322046586));
#51383=CARTESIAN_POINT('Ctrl Pts',(94.8079883413748,191.053627074756,7.01827303778389));
#51384=CARTESIAN_POINT('Ctrl Pts',(94.8079883207839,191.054544496031,7.01763098903747));
#51385=CARTESIAN_POINT('Ctrl Pts',(94.8079883005323,191.055459332813,7.01698710465343));
#51386=CARTESIAN_POINT('Ctrl Pts',(94.8079882666314,191.056990752969,7.01590925389034));
#51387=CARTESIAN_POINT('Ctrl Pts',(94.8079882340304,191.058514926771,7.01482619379133));
#51388=CARTESIAN_POINT('Ctrl Pts',(94.8079882033083,191.060029858657,7.01373931073838));
#51389=CARTESIAN_POINT('',(94.808,184.567063755345,7.14688213156321));
#51390=CARTESIAN_POINT('',(94.808,181.320258151344,7.14688213156321));
#51391=CARTESIAN_POINT('',(94.808,184.080899606544,7.01463063859938));
#51392=CARTESIAN_POINT('Ctrl Pts',(94.808,184.080899606544,7.01463063859938));
#51393=CARTESIAN_POINT('Ctrl Pts',(94.808,184.091863685575,7.02264103927611));
#51394=CARTESIAN_POINT('Ctrl Pts',(94.8079999994811,184.103157579913,7.03029462612518));
#51395=CARTESIAN_POINT('Ctrl Pts',(94.8079999975102,184.11477046707,7.037583752234));
#51396=CARTESIAN_POINT('Ctrl Pts',(94.8079999957372,184.125217187361,7.04414090383546));
#51397=CARTESIAN_POINT('Ctrl Pts',(94.8079999941234,184.135928509359,7.05040642284985));
#51398=CARTESIAN_POINT('Ctrl Pts',(94.8079999947603,184.146896866736,7.05638747387962));
#51399=CARTESIAN_POINT('Ctrl Pts',(94.8079999954738,184.159182096223,7.06308661596224));
#51400=CARTESIAN_POINT('Ctrl Pts',(94.8079999981794,184.171789005875,7.06942867274984));
#51401=CARTESIAN_POINT('Ctrl Pts',(94.8079999992801,184.184633365223,7.07540425450812));
#51402=CARTESIAN_POINT('Ctrl Pts',(94.8079999996762,184.189256129883,7.07755490347578));
#51403=CARTESIAN_POINT('Ctrl Pts',(94.8079999998151,184.193908288843,7.07965988487578));
#51404=CARTESIAN_POINT('Ctrl Pts',(94.8079999998943,184.198584751118,7.08171713743541));
#51405=CARTESIAN_POINT('Ctrl Pts',(94.8080000001088,184.211244515067,7.08728637551579));
#51406=CARTESIAN_POINT('Ctrl Pts',(94.808,184.224082695873,7.09250505766242));
#51407=CARTESIAN_POINT('Ctrl Pts',(94.808,184.236996376131,7.09733711913778));
#51408=CARTESIAN_POINT('Ctrl Pts',(94.808,184.250479244511,7.10238216033218));
#51409=CARTESIAN_POINT('Ctrl Pts',(94.808,184.264039771387,7.10700434951368));
#51410=CARTESIAN_POINT('Ctrl Pts',(94.808,184.277567083946,7.11119007036973));
#51411=CARTESIAN_POINT('Ctrl Pts',(94.808,184.290257730068,7.11511690372413));
#51412=CARTESIAN_POINT('Ctrl Pts',(94.808,184.302914989711,7.11865934865504));
#51413=CARTESIAN_POINT('Ctrl Pts',(94.808,184.315498319382,7.12182421298584));
#51414=CARTESIAN_POINT('Ctrl Pts',(94.808,184.319444913872,7.1228168307154));
#51415=CARTESIAN_POINT('Ctrl Pts',(94.8080000000071,184.323383441784,7.12377455049911));
#51416=CARTESIAN_POINT('Ctrl Pts',(94.807999999968,184.32731515047,7.12469700469298));
#51417=CARTESIAN_POINT('Ctrl Pts',(94.8079999999022,184.333939301493,7.12625115744938));
#51418=CARTESIAN_POINT('Ctrl Pts',(94.8079999996393,184.34054413573,7.12770528309237));
#51419=CARTESIAN_POINT('Ctrl Pts',(94.8079999991309,184.347136019827,7.12906349547226));
#51420=CARTESIAN_POINT('Ctrl Pts',(94.8079999983563,184.357179903395,7.13113296860061));
#51421=CARTESIAN_POINT('Ctrl Pts',(94.8079999975768,184.367203510587,7.13297675598684));
#51422=CARTESIAN_POINT('Ctrl Pts',(94.8079999977078,184.377225812564,7.13461724113028));
#51423=CARTESIAN_POINT('Ctrl Pts',(94.8079999978563,184.388593945226,7.13647801650731));
#51424=CARTESIAN_POINT('Ctrl Pts',(94.8079999988754,184.399959459417,7.13807707754513));
#51425=CARTESIAN_POINT('Ctrl Pts',(94.8079999994162,184.411270075361,7.13944407314412));
#51426=CARTESIAN_POINT('Ctrl Pts',(94.8080000000994,184.425558202008,7.14117092925357));
#51427=CARTESIAN_POINT('Ctrl Pts',(94.8080000000014,184.439753656474,7.14253076598089));
#51428=CARTESIAN_POINT('Ctrl Pts',(94.8079999999964,184.453669136659,7.14357518540101));
#51429=CARTESIAN_POINT('Ctrl Pts',(94.8079999999962,184.454086017688,7.14360647419851));
#51430=CARTESIAN_POINT('Ctrl Pts',(94.8079999999961,184.454502648384,7.14363748152029));
#51431=CARTESIAN_POINT('Ctrl Pts',(94.8079999999958,184.454919025967,7.14366820997197));
#51432=CARTESIAN_POINT('Ctrl Pts',(94.8079999999897,184.46539868462,7.14444160339583));
#51433=CARTESIAN_POINT('Ctrl Pts',(94.8079999998752,184.475711579856,7.14504191387445));
#51434=CARTESIAN_POINT('Ctrl Pts',(94.8079999992766,184.485791704412,7.14549881439244));
#51435=CARTESIAN_POINT('Ctrl Pts',(94.8079999987378,184.494863200726,7.14590999694701));
#51436=CARTESIAN_POINT('Ctrl Pts',(94.8079999979296,184.503745128091,7.14620499686716));
#51437=CARTESIAN_POINT('Ctrl Pts',(94.8079999977838,184.512424766144,7.14641190556333));
#51438=CARTESIAN_POINT('Ctrl Pts',(94.8079999976474,184.52053806234,7.14660531357496));
#51439=CARTESIAN_POINT('Ctrl Pts',(94.8079999981898,184.528473985873,7.14672171857513));
#51440=CARTESIAN_POINT('Ctrl Pts',(94.8079999988303,184.536266133101,7.14678937435443));
#51441=CARTESIAN_POINT('Ctrl Pts',(94.8079999994278,184.543535716856,7.14685249294546));
#51442=CARTESIAN_POINT('Ctrl Pts',(94.8079999998885,184.550679902868,7.14687317497772));
#51443=CARTESIAN_POINT('Ctrl Pts',(94.8079999999701,184.557771362293,7.14687939204634));
#51444=CARTESIAN_POINT('Ctrl Pts',(94.8080000000058,184.560875197142,7.14688211317229));
#51445=CARTESIAN_POINT('Ctrl Pts',(94.808,184.56396956451,7.14688213156321));
#51446=CARTESIAN_POINT('Ctrl Pts',(94.808,184.567063755345,7.14688213156321));
#51447=CARTESIAN_POINT('',(94.8079990389029,183.880427447449,6.60934632401447));
#51448=CARTESIAN_POINT('Ctrl Pts',(94.8079971167087,183.880427453486,6.60934632375088));
#51449=CARTESIAN_POINT('Ctrl Pts',(94.8079970485572,183.880861609996,6.61929013161665));
#51450=CARTESIAN_POINT('Ctrl Pts',(94.8079966811693,183.881298308438,6.62923808036316));
#51451=CARTESIAN_POINT('Ctrl Pts',(94.8079962442616,183.881857103832,6.63924342541264));
#51452=CARTESIAN_POINT('Ctrl Pts',(94.8079957782272,183.882453151764,6.64991578470823));
#51453=CARTESIAN_POINT('Ctrl Pts',(94.8079952365712,183.883188058061,6.66065300629501));
#51454=CARTESIAN_POINT('Ctrl Pts',(94.8079948472882,183.884172581101,6.67146664601223));
#51455=CARTESIAN_POINT('Ctrl Pts',(94.80799442035,183.885252336907,6.6833262874825));
#51456=CARTESIAN_POINT('Ctrl Pts',(94.807994190197,183.886632276745,6.69527710640573));
#51457=CARTESIAN_POINT('Ctrl Pts',(94.807994191566,183.888419135886,6.70728150553466));
#51458=CARTESIAN_POINT('Ctrl Pts',(94.8079941931845,183.89053160599,6.7214734100312));
#51459=CARTESIAN_POINT('Ctrl Pts',(94.80799449634,183.893212871012,6.73573836970364));
#51460=CARTESIAN_POINT('Ctrl Pts',(94.8079948071861,183.896585331173,6.74996286936544));
#51461=CARTESIAN_POINT('Ctrl Pts',(94.8079951139751,183.899913774074,6.76400171123845));
#51462=CARTESIAN_POINT('Ctrl Pts',(94.8079954144699,183.903913804346,6.7779973161392));
#51463=CARTESIAN_POINT('Ctrl Pts',(94.8079954905875,183.908670183233,6.79184192962613));
#51464=CARTESIAN_POINT('Ctrl Pts',(94.8079955514453,183.912473020423,6.80291102490084));
#51465=CARTESIAN_POINT('Ctrl Pts',(94.8079954765423,183.916757609849,6.81388255888375));
#51466=CARTESIAN_POINT('Ctrl Pts',(94.8079951538972,183.921564745885,6.82472749234864));
#51467=CARTESIAN_POINT('Ctrl Pts',(94.807995119439,183.922078143255,6.82588572050602));
#51468=CARTESIAN_POINT('Ctrl Pts',(94.807995082197,183.922597523469,6.82704253072562));
#51469=CARTESIAN_POINT('Ctrl Pts',(94.8079950419541,183.92312279164,6.82819788019672));
#51470=CARTESIAN_POINT('Ctrl Pts',(94.807994642256,183.928339826882,6.83967296899631));
#51471=CARTESIAN_POINT('Ctrl Pts',(94.8079940040632,183.934149795357,6.85100557269951));
#51472=CARTESIAN_POINT('Ctrl Pts',(94.8079934148916,183.940595432161,6.86220389761024));
#51473=CARTESIAN_POINT('Ctrl Pts',(94.80799284285,183.946853663363,6.87307663346285));
#51474=CARTESIAN_POINT('Ctrl Pts',(94.8079923153681,183.953711242487,6.88382386533091));
#51475=CARTESIAN_POINT('Ctrl Pts',(94.8079918938535,183.96115910843,6.89441950193511));
#51476=CARTESIAN_POINT('Ctrl Pts',(94.8079914117342,183.969677818496,6.90653856488379));
#51477=CARTESIAN_POINT('Ctrl Pts',(94.8079910585457,183.978968115628,6.91845862867011));
#51478=CARTESIAN_POINT('Ctrl Pts',(94.8079907421834,183.98896049317,6.93009944739644));
#51479=CARTESIAN_POINT('Ctrl Pts',(94.807990354668,184.001200264159,6.94435841176587));
#51480=CARTESIAN_POINT('Ctrl Pts',(94.8079899982452,184.014489986443,6.95819571937059));
#51481=CARTESIAN_POINT('Ctrl Pts',(94.8079895489719,184.02865097429,6.97143240103176));
#51482=CARTESIAN_POINT('Ctrl Pts',(94.8079895143575,184.029742012218,6.97245222548744));
#51483=CARTESIAN_POINT('Ctrl Pts',(94.8079894791494,184.030838200541,6.97346849871039));
#51484=CARTESIAN_POINT('Ctrl Pts',(94.8079894432687,184.031939447064,6.97448114627661));
#51485=CARTESIAN_POINT('Ctrl Pts',(94.8079890663011,184.043509321092,6.98512018533495));
#51486=CARTESIAN_POINT('Ctrl Pts',(94.8079886291786,184.055637670711,6.99535542477494));
#51487=CARTESIAN_POINT('Ctrl Pts',(94.8079881436375,184.068242977287,7.00511207636298));
#51488=CARTESIAN_POINT('Ctrl Pts',(94.8079879831234,184.072410140379,7.00833750829988));
#51489=CARTESIAN_POINT('Ctrl Pts',(94.8079878175301,184.076629690815,7.01151091052152));
#51490=CARTESIAN_POINT('Ctrl Pts',(94.8079876467835,184.08089965974,7.01463056511242));
#51491=CARTESIAN_POINT('',(94.808,182.505302583399,-24.8861909888053));
#51492=CARTESIAN_POINT('',(94.808,183.498218863415,-2.14466930211709));
#51493=CARTESIAN_POINT('',(94.808,178.347717829008,-24.8861909888051));
#51494=CARTESIAN_POINT('Origin',(94.808,180.426510206204,-24.8805613784808));
#51495=CARTESIAN_POINT('',(94.808,176.972592972505,6.60934632434395));
#51496=CARTESIAN_POINT('',(94.808,178.078483034271,-18.7197003726842));
#51497=CARTESIAN_POINT('',(94.808,176.785344510737,7.01097377667579));
#51498=CARTESIAN_POINT('Ctrl Pts',(94.808,176.785344510737,7.01097377667579));
#51499=CARTESIAN_POINT('Ctrl Pts',(94.808,176.795763535541,7.00286462309392));
#51500=CARTESIAN_POINT('Ctrl Pts',(94.8080000000581,176.805798825285,6.99448204736255));
#51501=CARTESIAN_POINT('Ctrl Pts',(94.8079999989415,176.815386277998,6.98585537461982));
#51502=CARTESIAN_POINT('Ctrl Pts',(94.8079999979199,176.824157091329,6.97796350400888));
#51503=CARTESIAN_POINT('Ctrl Pts',(94.8079999958975,176.832552642876,6.96986762127689));
#51504=CARTESIAN_POINT('Ctrl Pts',(94.8079999955543,176.840559139765,6.96156947706614));
#51505=CARTESIAN_POINT('Ctrl Pts',(94.8079999951613,176.849727848395,6.95206678600266));
#51506=CARTESIAN_POINT('Ctrl Pts',(94.807999997994,176.858386987088,6.94229705334645));
#51507=CARTESIAN_POINT('Ctrl Pts',(94.8079999993535,176.866580081172,6.93223027105561));
#51508=CARTESIAN_POINT('Ctrl Pts',(94.8079999997715,176.869099481096,6.92913470663555));
#51509=CARTESIAN_POINT('Ctrl Pts',(94.8079999998779,176.871576109978,6.92601430063198));
#51510=CARTESIAN_POINT('Ctrl Pts',(94.8079999999374,176.874010021013,6.92286761554957));
#51511=CARTESIAN_POINT('Ctrl Pts',(94.808000000049,176.878575985407,6.9169645024779));
#51512=CARTESIAN_POINT('Ctrl Pts',(94.808,176.882991650297,6.91096887382425));
#51513=CARTESIAN_POINT('Ctrl Pts',(94.808,176.887251001364,6.90488767261867));
#51514=CARTESIAN_POINT('Ctrl Pts',(94.808,176.897191366204,6.89069552041054));
#51515=CARTESIAN_POINT('Ctrl Pts',(94.808,176.906281754901,6.87602388391009));
#51516=CARTESIAN_POINT('Ctrl Pts',(94.808,176.914417009603,6.86110801738266));
#51517=CARTESIAN_POINT('Ctrl Pts',(94.808,176.919331872923,6.85209668977549));
#51518=CARTESIAN_POINT('Ctrl Pts',(94.808,176.923897367953,6.84299856328678));
#51519=CARTESIAN_POINT('Ctrl Pts',(94.808,176.928094687899,6.83386651088674));
#51520=CARTESIAN_POINT('Ctrl Pts',(94.808,176.930152360634,6.8293896600685));
#51521=CARTESIAN_POINT('Ctrl Pts',(94.8080000000417,176.932124871416,6.82490633822921));
#51522=CARTESIAN_POINT('Ctrl Pts',(94.8079999998585,176.934009859635,6.82042208724324));
#51523=CARTESIAN_POINT('Ctrl Pts',(94.8079999996585,176.936065997252,6.81553068418669));
#51524=CARTESIAN_POINT('Ctrl Pts',(94.8079999991769,176.938017998692,6.81063817323789));
#51525=CARTESIAN_POINT('Ctrl Pts',(94.8079999976067,176.939870228377,6.80574667196113));
#51526=CARTESIAN_POINT('Ctrl Pts',(94.8079999947421,176.943249347622,6.7968228509942));
#51527=CARTESIAN_POINT('Ctrl Pts',(94.8079999899348,176.946281587717,6.78789730080761));
#51528=CARTESIAN_POINT('Ctrl Pts',(94.8079999892669,176.948995841251,6.77895293092873));
#51529=CARTESIAN_POINT('Ctrl Pts',(94.8079999885678,176.951837631217,6.76958828601017));
#51530=CARTESIAN_POINT('Ctrl Pts',(94.8079999922519,176.954334844375,6.76019350616437));
#51531=CARTESIAN_POINT('Ctrl Pts',(94.8079999953012,176.956533095803,6.75075898734632));
#51532=CARTESIAN_POINT('Ctrl Pts',(94.8079999990713,176.959250984232,6.73909427548021));
#51533=CARTESIAN_POINT('Ctrl Pts',(94.8079999999749,176.961511158843,6.72737015771222));
#51534=CARTESIAN_POINT('Ctrl Pts',(94.8079999999916,176.963390591655,6.71565926008078));
#51535=CARTESIAN_POINT('Ctrl Pts',(94.8079999999924,176.963480276818,6.71510042458791));
#51536=CARTESIAN_POINT('Ctrl Pts',(94.8079999999928,176.963569085306,6.71454162757952));
#51537=CARTESIAN_POINT('Ctrl Pts',(94.8079999999929,176.963657020217,6.71398287703423));
#51538=CARTESIAN_POINT('Ctrl Pts',(94.807999999995,176.965431847088,6.70270538251304));
#51539=CARTESIAN_POINT('Ctrl Pts',(94.8079999998131,176.966849531696,6.69144588552003));
#51540=CARTESIAN_POINT('Ctrl Pts',(94.8079999978357,176.967992846576,6.6802921426166));
#51541=CARTESIAN_POINT('Ctrl Pts',(94.8079999961474,176.968968952966,6.67076962182658));
#51542=CARTESIAN_POINT('Ctrl Pts',(94.8079999941356,176.969742461947,6.66132448735105));
#51543=CARTESIAN_POINT('Ctrl Pts',(94.8079999948881,176.970374513878,6.6519787327247));
#51544=CARTESIAN_POINT('Ctrl Pts',(94.807999995547,176.970928014586,6.64379446567052));
#51545=CARTESIAN_POINT('Ctrl Pts',(94.8079999980047,176.97137301281,6.63568685332937));
#51546=CARTESIAN_POINT('Ctrl Pts',(94.8079999991371,176.971764098598,6.62763360274969));
#51547=CARTESIAN_POINT('Ctrl Pts',(94.8079999999972,176.972061146048,6.62151679250927));
#51548=CARTESIAN_POINT('Ctrl Pts',(94.808,176.972327321007,6.61543074399131));
#51549=CARTESIAN_POINT('Ctrl Pts',(94.808,176.972592972505,6.60934632434395));
#51550=CARTESIAN_POINT('',(94.8079981643281,176.324895141379,7.14688211745578));
#51551=CARTESIAN_POINT('Ctrl Pts',(94.8079944929842,176.324895141379,7.14688210616985));
#51552=CARTESIAN_POINT('Ctrl Pts',(94.8079943877748,176.332663627255,7.14688210544273));
#51553=CARTESIAN_POINT('Ctrl Pts',(94.8079941332102,176.340436477855,7.14688121212017));
#51554=CARTESIAN_POINT('Ctrl Pts',(94.807993849283,176.348313131538,7.14683144923031));
#51555=CARTESIAN_POINT('Ctrl Pts',(94.8079935434027,176.356798805708,7.14677783868881));
#51556=CARTESIAN_POINT('Ctrl Pts',(94.8079932046638,176.365404909393,7.14666749154387));
#51557=CARTESIAN_POINT('Ctrl Pts',(94.8079929332776,176.374194975614,7.14645306702724));
#51558=CARTESIAN_POINT('Ctrl Pts',(94.8079926429992,176.383596949396,7.14622371566256));
#51559=CARTESIAN_POINT('Ctrl Pts',(94.807992431917,176.393208984125,7.14587533165216));
#51560=CARTESIAN_POINT('Ctrl Pts',(94.8079923327955,176.403045351575,7.14536376560829));
#51561=CARTESIAN_POINT('Ctrl Pts',(94.8079922232345,176.413917678972,7.14479832175494));
#51562=CARTESIAN_POINT('Ctrl Pts',(94.8079922477214,176.425063425634,7.14403356059977));
#51563=CARTESIAN_POINT('Ctrl Pts',(94.8079923410064,176.436434674944,7.14302561044979));
#51564=CARTESIAN_POINT('Ctrl Pts',(94.8079924551325,176.450346408983,7.14179247115012));
#51565=CARTESIAN_POINT('Ctrl Pts',(94.8079926610637,176.464594009298,7.14019535679643));
#51566=CARTESIAN_POINT('Ctrl Pts',(94.8079928021022,176.479009329103,7.13817667986393));
#51567=CARTESIAN_POINT('Ctrl Pts',(94.807992935982,176.492692972815,7.13626046459529));
#51568=CARTESIAN_POINT('Ctrl Pts',(94.8079930090902,176.50652309337,7.13396527031124));
#51569=CARTESIAN_POINT('Ctrl Pts',(94.807992969312,176.520345644898,7.13125173795502));
#51570=CARTESIAN_POINT('Ctrl Pts',(94.8079929367756,176.531651734924,7.12903221712021));
#51571=CARTESIAN_POINT('Ctrl Pts',(94.8079928394168,176.542949474847,7.12653213151927));
#51572=CARTESIAN_POINT('Ctrl Pts',(94.8079926621622,176.554186051903,7.12373257448336));
#51573=CARTESIAN_POINT('Ctrl Pts',(94.8079924861139,176.5653461527,7.12095207126163));
#51574=CARTESIAN_POINT('Ctrl Pts',(94.8079921183808,176.576436475636,7.11787249567621));
#51575=CARTESIAN_POINT('Ctrl Pts',(94.8079917341384,176.587451239963,7.114470675767));
#51576=CARTESIAN_POINT('Ctrl Pts',(94.8079913182196,176.599374047457,7.11078841414946));
#51577=CARTESIAN_POINT('Ctrl Pts',(94.8079909017478,176.611211537837,7.10672533226026));
#51578=CARTESIAN_POINT('Ctrl Pts',(94.8079906060516,176.623006248683,7.10224764865266));
#51579=CARTESIAN_POINT('Ctrl Pts',(94.8079903207198,176.634387543837,7.09792691206077));
#51580=CARTESIAN_POINT('Ctrl Pts',(94.8079901419702,176.645729352812,7.09322038984051));
#51581=CARTESIAN_POINT('Ctrl Pts',(94.8079900404862,176.657019863473,7.08812844796766));
#51582=CARTESIAN_POINT('Ctrl Pts',(94.8079899283327,176.669497398244,7.08250116646751));
#51583=CARTESIAN_POINT('Ctrl Pts',(94.8079899030649,176.68191169213,7.07640350917886));
#51584=CARTESIAN_POINT('Ctrl Pts',(94.8079898593172,176.694191792984,7.0698680713077));
#51585=CARTESIAN_POINT('Ctrl Pts',(94.8079898023597,176.710179908817,7.06135923746792));
#51586=CARTESIAN_POINT('Ctrl Pts',(94.8079896939283,176.725939210277,7.05210912584719));
#51587=CARTESIAN_POINT('Ctrl Pts',(94.8079894412156,176.741234846329,7.04223524127657));
#51588=CARTESIAN_POINT('Ctrl Pts',(94.8079891892917,176.756482742376,7.03239217460151));
#51589=CARTESIAN_POINT('Ctrl Pts',(94.8079887852241,176.771263557696,7.02193283285872));
#51590=CARTESIAN_POINT('Ctrl Pts',(94.807988498546,176.785342645838,7.01097512538084));
#51591=CARTESIAN_POINT('',(94.808,176.182342437475,7.14688213156321));
#51592=CARTESIAN_POINT('',(94.808,181.320258151344,7.14688213156321));
#51593=CARTESIAN_POINT('',(94.808,175.863165549181,-2.11439917376866));
#51594=CARTESIAN_POINT('Origin',(94.558,197.772126800661,-2.45597872074388));
#51595=CARTESIAN_POINT('',(94.7347766952966,197.991318996849,6.61705721549326));
#51596=CARTESIAN_POINT('Origin',(94.558,198.167927439902,6.60934632434395));
#51597=CARTESIAN_POINT('Origin',(94.558,198.167927439902,6.60934632434395));
#51598=CARTESIAN_POINT('Ctrl Pts',(94.808,196.792802583399,-24.8861909888089));
#51599=CARTESIAN_POINT('Ctrl Pts',(94.808,196.791413579786,-24.8861587989034));
#51600=CARTESIAN_POINT('Ctrl Pts',(94.8079884226456,196.790024599925,-24.8861266237976));
#51601=CARTESIAN_POINT('Ctrl Pts',(94.8079652691557,196.788635788535,-24.8860944668926));
#51602=CARTESIAN_POINT('Ctrl Pts',(94.8074274203582,196.756374106203,-24.8853474713963));
#51603=CARTESIAN_POINT('Ctrl Pts',(94.8006481262716,196.724518874321,-24.8846178854675));
#51604=CARTESIAN_POINT('Ctrl Pts',(94.7880020135226,196.694832453703,-24.8839447597118));
#51605=CARTESIAN_POINT('Ctrl Pts',(94.7752445873245,196.66488472766,-24.8832657089774));
#51606=CARTESIAN_POINT('Ctrl Pts',(94.7567591586616,196.637713575893,-24.8826569167845));
#51607=CARTESIAN_POINT('Ctrl Pts',(94.7335851123691,196.614849243816,-24.8821484654785));
#51608=CARTESIAN_POINT('Ctrl Pts',(94.7104167336196,196.591990503537,-24.8816401385215));
#51609=CARTESIAN_POINT('Ctrl Pts',(94.683004890487,196.573873459888,-24.881241589374));
#51610=CARTESIAN_POINT('Ctrl Pts',(94.6528911449917,196.561518849748,-24.8809706417597));
#51611=CARTESIAN_POINT('Ctrl Pts',(94.6227812812626,196.549165832159,-24.8806997290715));
#51612=CARTESIAN_POINT('Ctrl Pts',(94.590546452539,196.542810206204,-24.8805613784807));
#51613=CARTESIAN_POINT('Ctrl Pts',(94.558,196.542810206204,-24.8805613784807));
#51614=CARTESIAN_POINT('Origin',(94.558,194.714010206204,-24.8805613784807));
#51615=CARTESIAN_POINT('Ctrl Pts',(94.808,192.635217829008,-24.886190988805));
#51616=CARTESIAN_POINT('Ctrl Pts',(94.808,192.636606832621,-24.8861587988994));
#51617=CARTESIAN_POINT('Ctrl Pts',(94.8079884226456,192.637995812482,-24.8861266237973));
#51618=CARTESIAN_POINT('Ctrl Pts',(94.8079652691557,192.639384623872,-24.8860944668924));
#51619=CARTESIAN_POINT('Ctrl Pts',(94.8074274203582,192.671646306204,-24.8853474713993));
#51620=CARTESIAN_POINT('Ctrl Pts',(94.8006481262717,192.703501538086,-24.8846178854686));
#51621=CARTESIAN_POINT('Ctrl Pts',(94.7880020135227,192.733187958704,-24.8839447597127));
#51622=CARTESIAN_POINT('Ctrl Pts',(94.7752445873246,192.763135684747,-24.8832657089781));
#51623=CARTESIAN_POINT('Ctrl Pts',(94.7567591586612,192.790306836515,-24.8826569167848));
#51624=CARTESIAN_POINT('Ctrl Pts',(94.7335851123688,192.813171168592,-24.8821484654787));
#51625=CARTESIAN_POINT('Ctrl Pts',(94.7104167336193,192.836029908871,-24.8816401385216));
#51626=CARTESIAN_POINT('Ctrl Pts',(94.6830048904871,192.854146952519,-24.8812415893742));
#51627=CARTESIAN_POINT('Ctrl Pts',(94.6528911449918,192.86650156266,-24.8809706417599));
#51628=CARTESIAN_POINT('Ctrl Pts',(94.6227812812626,192.878854580248,-24.8806997290717));
#51629=CARTESIAN_POINT('Ctrl Pts',(94.5905464525389,192.885210206204,-24.8805613784815));
#51630=CARTESIAN_POINT('Ctrl Pts',(94.558,192.885210206204,-24.8805613784814));
#51631=CARTESIAN_POINT('Origin',(94.558,183.498218863415,-2.14466930211709));
#51632=CARTESIAN_POINT('',(94.7347766952966,183.703818996848,6.61705721549326));
#51633=CARTESIAN_POINT('Origin',(94.558,183.880427439902,6.60934632434395));
#51634=CARTESIAN_POINT('Origin',(94.558,183.880427439902,6.60934632434395));
#51635=CARTESIAN_POINT('Ctrl Pts',(94.808,182.505302583399,-24.8861909888053));
#51636=CARTESIAN_POINT('Ctrl Pts',(94.808,182.503913579786,-24.8861587988998));
#51637=CARTESIAN_POINT('Ctrl Pts',(94.8079884226456,182.502524599925,-24.8861266237976));
#51638=CARTESIAN_POINT('Ctrl Pts',(94.8079652691557,182.501135788535,-24.8860944668926));
#51639=CARTESIAN_POINT('Ctrl Pts',(94.8074274203581,182.468874106203,-24.8853474713963));
#51640=CARTESIAN_POINT('Ctrl Pts',(94.8006481262715,182.437018874321,-24.8846178854692));
#51641=CARTESIAN_POINT('Ctrl Pts',(94.7880020135225,182.407332453703,-24.8839447597131));
#51642=CARTESIAN_POINT('Ctrl Pts',(94.7752445873243,182.37738472766,-24.8832657089782));
#51643=CARTESIAN_POINT('Ctrl Pts',(94.7567591586614,182.350213575893,-24.882656916785));
#51644=CARTESIAN_POINT('Ctrl Pts',(94.733585112369,182.327349243816,-24.8821484654789));
#51645=CARTESIAN_POINT('Ctrl Pts',(94.7104167336195,182.304490503537,-24.8816401385218));
#51646=CARTESIAN_POINT('Ctrl Pts',(94.6830048904868,182.286373459889,-24.8812415893743));
#51647=CARTESIAN_POINT('Ctrl Pts',(94.6528911449915,182.274018849748,-24.88097064176));
#51648=CARTESIAN_POINT('Ctrl Pts',(94.6227812812625,182.26166583216,-24.8806997290718));
#51649=CARTESIAN_POINT('Ctrl Pts',(94.5905464525389,182.255310206204,-24.8805613784808));
#51650=CARTESIAN_POINT('Ctrl Pts',(94.558,182.255310206204,-24.8805613784808));
#51651=CARTESIAN_POINT('Origin',(94.558,180.426510206204,-24.8805613784808));
#51652=CARTESIAN_POINT('Ctrl Pts',(94.808,178.347717829008,-24.8861909888051));
#51653=CARTESIAN_POINT('Ctrl Pts',(94.808,178.349106832621,-24.8861587988995));
#51654=CARTESIAN_POINT('Ctrl Pts',(94.8079884226456,178.350495812482,-24.8861266237974));
#51655=CARTESIAN_POINT('Ctrl Pts',(94.8079652691557,178.351884623872,-24.8860944668926));
#51656=CARTESIAN_POINT('Ctrl Pts',(94.8074274203582,178.384146306204,-24.8853474714009));
#51657=CARTESIAN_POINT('Ctrl Pts',(94.8006481262715,178.416001538086,-24.884617885468));
#51658=CARTESIAN_POINT('Ctrl Pts',(94.7880020135225,178.445687958704,-24.8839447597123));
#51659=CARTESIAN_POINT('Ctrl Pts',(94.7752445873243,178.475635684747,-24.8832657089778));
#51660=CARTESIAN_POINT('Ctrl Pts',(94.756759158661,178.502806836515,-24.882656916785));
#51661=CARTESIAN_POINT('Ctrl Pts',(94.7335851123685,178.525671168592,-24.8821484654789));
#51662=CARTESIAN_POINT('Ctrl Pts',(94.710416733619,178.548529908871,-24.8816401385218));
#51663=CARTESIAN_POINT('Ctrl Pts',(94.6830048904868,178.566646952519,-24.8812415893745));
#51664=CARTESIAN_POINT('Ctrl Pts',(94.6528911449916,178.579001562659,-24.8809706417602));
#51665=CARTESIAN_POINT('Ctrl Pts',(94.6227812812625,178.591354580248,-24.880699729072));
#51666=CARTESIAN_POINT('Ctrl Pts',(94.5905464525388,178.597710206203,-24.8805613784807));
#51667=CARTESIAN_POINT('Ctrl Pts',(94.558,178.597710206203,-24.8805613784806));
#51668=CARTESIAN_POINT('Origin',(94.308,181.320258151344,7.14688213156321));
#51669=CARTESIAN_POINT('',(94.6615533905933,176.324895141379,7.50043552215649));
#51670=CARTESIAN_POINT('Origin',(94.308,176.324895141379,7.14688213156321));
#51671=CARTESIAN_POINT('',(94.308,176.324895141379,7.64688213156321));
#51672=CARTESIAN_POINT('Origin',(94.308,176.324895141379,7.14688213156321));
#51673=CARTESIAN_POINT('',(94.308,176.182342437475,7.64688213156321));
#51674=CARTESIAN_POINT('',(94.308,181.320258151344,7.64688213156321));
#51675=CARTESIAN_POINT('Origin',(94.308,176.182342437475,7.1468821315632));
#51676=CARTESIAN_POINT('Origin',(93.808,175.863165549181,-2.11439917376866));
#51677=CARTESIAN_POINT('',(93.8254464332138,173.996696425136,-27.24318088436));
#51678=CARTESIAN_POINT('Ctrl Pts',(93.8254464332138,173.996696425136,-27.2431808843601));
#51679=CARTESIAN_POINT('Ctrl Pts',(93.9235356665164,173.998407993197,-27.2432103602347));
#51680=CARTESIAN_POINT('Ctrl Pts',(94.0214673962552,174.015097259077,-27.2434977754538));
#51681=CARTESIAN_POINT('Ctrl Pts',(94.1149997045326,174.045307984711,-27.2440180513238));
#51682=CARTESIAN_POINT('Ctrl Pts',(94.2081038911249,174.075380428002,-27.244535945756));
#51683=CARTESIAN_POINT('Ctrl Pts',(94.2968464958483,174.118849973129,-27.2452845592017));
#51684=CARTESIAN_POINT('Ctrl Pts',(94.377057044995,174.174234375761,-27.2462383650988));
#51685=CARTESIAN_POINT('Ctrl Pts',(94.3984797987818,174.189026525095,-27.2464931090086));
#51686=CARTESIAN_POINT('Ctrl Pts',(94.4192941224414,174.204668376612,-27.2467624861168));
#51687=CARTESIAN_POINT('Ctrl Pts',(94.4394210543246,174.221131254298,-27.2470460025776));
#51688=CARTESIAN_POINT('Ctrl Pts',(94.4663253246972,174.2431376741,-27.2474249874901));
#51689=CARTESIAN_POINT('Ctrl Pts',(94.4920013098033,174.266611134054,-27.2478292371248));
#51690=CARTESIAN_POINT('Ctrl Pts',(94.5163640610163,174.29138051993,-27.2482558046274));
#51691=CARTESIAN_POINT('Ctrl Pts',(94.5406057460826,174.316026818964,-27.2486802523825));
#51692=CARTESIAN_POINT('Ctrl Pts',(94.5635535291091,174.34196237105,-27.2491269030883));
#51693=CARTESIAN_POINT('Ctrl Pts',(94.5851252860686,174.369024703006,-27.2495929587029));
#51694=CARTESIAN_POINT('Ctrl Pts',(94.6652040780957,174.46948563702,-27.2513230528584));
#51695=CARTESIAN_POINT('Ctrl Pts',(94.7263049221528,174.585464517338,-27.2533203902808));
#51696=CARTESIAN_POINT('Ctrl Pts',(94.7640984195147,174.708466333881,-27.2554386736314));
#51697=CARTESIAN_POINT('Ctrl Pts',(94.792743857908,174.801695095546,-27.2570442184859));
#51698=CARTESIAN_POINT('Ctrl Pts',(94.808,174.898956783767,-27.2587192166331));
#51699=CARTESIAN_POINT('Ctrl Pts',(94.808,174.996544400642,-27.2603998277807));
#51700=CARTESIAN_POINT('',(93.8254464332138,175.182494461969,7.16410107498384));
#51701=CARTESIAN_POINT('Ctrl Pts',(94.808,176.182342437475,7.14688213156321));
#51702=CARTESIAN_POINT('Ctrl Pts',(94.8080000000001,175.923505642512,7.15292934106702));
#51703=CARTESIAN_POINT('Ctrl Pts',(94.5963474453902,175.407793886176,7.16495614827026));
#51704=CARTESIAN_POINT('Ctrl Pts',(94.0842985311738,175.187107419695,7.16681532845949));
#51705=CARTESIAN_POINT('Ctrl Pts',(93.8254464332138,175.182494461969,7.16410107498386));
#51706=CARTESIAN_POINT('',(93.8254464332138,174.863911000071,-2.0799612869274));
#51707=CARTESIAN_POINT('Ctrl Pts',(93.8235653418945,175.182463474798,7.16410160863132));
#51708=CARTESIAN_POINT('Ctrl Pts',(94.0460710671765,175.185911576652,7.16404222693312));
#51709=CARTESIAN_POINT('Ctrl Pts',(94.5629368705405,175.373746015709,7.16080742458535));
#51710=CARTESIAN_POINT('Ctrl Pts',(94.8085940181279,175.887707879175,7.15195619873482));
#51711=CARTESIAN_POINT('Ctrl Pts',(94.8079981096866,176.184223832815,7.14684973099763));
#51712=CARTESIAN_POINT('Ctrl Pts',(93.8234948726949,175.186872099656,7.29205487576404));
#51713=CARTESIAN_POINT('Ctrl Pts',(94.0452322622051,175.190294415792,7.29200588504375));
#51714=CARTESIAN_POINT('Ctrl Pts',(94.5599991325756,175.376100616234,7.28934423214991));
#51715=CARTESIAN_POINT('Ctrl Pts',(94.8072336920716,175.887390429424,7.28201270081692));
#51716=CARTESIAN_POINT('Ctrl Pts',(94.8080067899378,176.18422583503,7.27775480949317));
#51717=CARTESIAN_POINT('Ctrl Pts',(93.8217450402998,175.299364723968,7.54377931257058));
#51718=CARTESIAN_POINT('Ctrl Pts',(94.0181492894998,175.30238181807,7.54376242431242));
#51719=CARTESIAN_POINT('Ctrl Pts',(94.4746866758307,175.466342124163,7.54285497370121));
#51720=CARTESIAN_POINT('Ctrl Pts',(94.6973130924916,175.919817804439,7.54032805413348));
#51721=CARTESIAN_POINT('Ctrl Pts',(94.6992867064559,176.184018759707,7.5388395998459));
#51722=CARTESIAN_POINT('Ctrl Pts',(93.8177613143244,175.555052315639,7.64727133024628));
#51723=CARTESIAN_POINT('Ctrl Pts',(93.9573531099789,175.557207424605,7.64727176758445));
#51724=CARTESIAN_POINT('Ctrl Pts',(94.2815777058765,175.67435544119,7.64726252899847));
#51725=CARTESIAN_POINT('Ctrl Pts',(94.4374441649294,175.996605966976,7.64725652544369));
#51726=CARTESIAN_POINT('Ctrl Pts',(94.4379229065096,176.183528448238,7.64729014778964));
#51727=CARTESIAN_POINT('Ctrl Pts',(93.8157601666859,175.683551289301,7.6468799311766));
#51728=CARTESIAN_POINT('Ctrl Pts',(93.9266907193669,175.685271472527,7.64687992659103));
#51729=CARTESIAN_POINT('Ctrl Pts',(94.1843753370546,175.778980846837,7.64688005044071));
#51730=CARTESIAN_POINT('Ctrl Pts',(94.3068281466607,176.035373684135,7.64688017226711));
#51731=CARTESIAN_POINT('Ctrl Pts',(94.3065213601212,176.183280909779,7.64687982378693));
#51732=CARTESIAN_POINT('',(93.8167232166069,175.682121736524,7.64688213156321));
#51733=CARTESIAN_POINT('Origin',(93.8167232166069,175.682121736525,7.14688213156322));
#51734=CARTESIAN_POINT('Origin',(93.808,176.182342437475,7.64688213156321));
#51735=CARTESIAN_POINT('Origin',(94.808,176.698885481024,7.14688213156321));
#51736=CARTESIAN_POINT('',(93.8950711760379,176.698885481024,7.64688213156321));
#51737=CARTESIAN_POINT('',(94.808,176.698885481024,7.64688213156321));
#51738=CARTESIAN_POINT('',(93.8950711760379,177.044642008915,7.50806411259309));
#51739=CARTESIAN_POINT('Origin',(93.8950711760379,176.698885481024,7.14688213156321));
#51740=CARTESIAN_POINT('Origin',(93.8950711760379,176.698885481024,7.14688213156321));
#51741=CARTESIAN_POINT('Origin',(94.558,178.078483034271,-18.7197003726842));
#51742=CARTESIAN_POINT('',(94.7347766952966,177.149201415559,6.61705721549326));
#51743=CARTESIAN_POINT('Origin',(94.558,176.972592972505,6.60934632434395));
#51744=CARTESIAN_POINT('Origin',(94.558,176.972592972505,6.60934632434395));
#51745=CARTESIAN_POINT('Ctrl Pts',(94.5884464752129,176.984529650563,7.3953325398746));
#51746=CARTESIAN_POINT('Ctrl Pts',(94.5454239987251,176.94147503909,7.46732603273491));
#51747=CARTESIAN_POINT('Ctrl Pts',(94.4927120406674,176.889924599314,7.52252806706424));
#51748=CARTESIAN_POINT('Ctrl Pts',(94.3476091462237,176.749394453334,7.61476179720106));
#51749=CARTESIAN_POINT('Ctrl Pts',(94.2631833105541,176.667496565629,7.64688213156321));
#51750=CARTESIAN_POINT('Ctrl Pts',(94.1941703483852,176.600276231743,7.64688213156321));
#51751=CARTESIAN_POINT('Ctrl Pts',(94.5237696451499,177.003700190307,7.43221829318547));
#51752=CARTESIAN_POINT('Ctrl Pts',(94.4790818792961,176.963664125537,7.49148445779268));
#51753=CARTESIAN_POINT('Ctrl Pts',(94.424307967446,176.913892152659,7.54008792079115));
#51754=CARTESIAN_POINT('Ctrl Pts',(94.2824117008123,176.78059586417,7.62059493407268));
#51755=CARTESIAN_POINT('Ctrl Pts',(94.207846068218,176.706280362409,7.64688213156321));
#51756=CARTESIAN_POINT('Ctrl Pts',(94.1512290138859,176.637834381534,7.64688213156321));
#51757=CARTESIAN_POINT('Ctrl Pts',(94.4444883617716,177.019374718306,7.4606131028582));
#51758=CARTESIAN_POINT('Ctrl Pts',(94.3969172724169,176.980560871808,7.51191393705786));
#51759=CARTESIAN_POINT('Ctrl Pts',(94.3378403030958,176.930850572343,7.5559906510608));
#51760=CARTESIAN_POINT('Ctrl Pts',(94.2015408255154,176.803748674605,7.62669840808319));
#51761=CARTESIAN_POINT('Ctrl Pts',(94.1447618061669,176.736162661496,7.64688213156321));
#51762=CARTESIAN_POINT('Ctrl Pts',(94.0995951120944,176.665241425265,7.64688213156321));
#51763=CARTESIAN_POINT('Ctrl Pts',(94.1880501969945,177.042324210543,7.50274488978508));
#51764=CARTESIAN_POINT('Ctrl Pts',(94.1517229974416,177.001937413683,7.54380622270805));
#51765=CARTESIAN_POINT('Ctrl Pts',(94.1094582786289,176.950918751105,7.58026217340113));
#51766=CARTESIAN_POINT('Ctrl Pts',(94.0358821413594,176.831662684419,7.63305676664162));
#51767=CARTESIAN_POINT('Ctrl Pts',(94.0148337254511,176.766684355508,7.64688213156321));
#51768=CARTESIAN_POINT('Ctrl Pts',(93.9937041493834,176.694279591522,7.64688213156321));
#51769=CARTESIAN_POINT('Ctrl Pts',(94.0248000242924,177.044650252269,7.50805622111699));
#51770=CARTESIAN_POINT('Ctrl Pts',(94.0081920933836,177.002259208034,7.54863868521406));
#51771=CARTESIAN_POINT('Ctrl Pts',(93.9915535406445,176.950602282236,7.5836858731297));
#51772=CARTESIAN_POINT('Ctrl Pts',(93.9625491416273,176.832370257899,7.6330355425639));
#51773=CARTESIAN_POINT('Ctrl Pts',(93.9513016602556,176.765737042891,7.64688213156321));
#51774=CARTESIAN_POINT('Ctrl Pts',(93.9411310079555,176.696386020925,7.64688213156321));
#51775=CARTESIAN_POINT('Ctrl Pts',(93.8950711760379,177.044651001684,7.5080555036726));
#51776=CARTESIAN_POINT('Ctrl Pts',(93.8950711760379,176.998406029445,7.55232766807324));
#51777=CARTESIAN_POINT('Ctrl Pts',(93.8950711760378,176.943570135018,7.5875884780595));
#51778=CARTESIAN_POINT('Ctrl Pts',(93.8950711760378,176.824641290602,7.63501984692343));
#51779=CARTESIAN_POINT('Ctrl Pts',(93.8950711760379,176.760594615055,7.64688213156321));
#51780=CARTESIAN_POINT('Ctrl Pts',(93.8950711760379,176.696578287087,7.64688213156321));
#51781=CARTESIAN_POINT('',(94.5884254558468,176.984525028658,7.39535375481032));
#51782=CARTESIAN_POINT('Ctrl Pts',(94.5884254558468,176.984525028658,7.39535375481032));
#51783=CARTESIAN_POINT('Ctrl Pts',(94.5745684785737,176.988632193373,7.40325546855211));
#51784=CARTESIAN_POINT('Ctrl Pts',(94.5598974908907,176.992619733715,7.4108455172234));
#51785=CARTESIAN_POINT('Ctrl Pts',(94.5441705458604,176.996439577719,7.41805495594611));
#51786=CARTESIAN_POINT('Ctrl Pts',(94.5311953268413,176.999591067883,7.42400296722563));
#51787=CARTESIAN_POINT('Ctrl Pts',(94.517500374821,177.002628580517,7.42969247083117));
#51788=CARTESIAN_POINT('Ctrl Pts',(94.5029831124437,177.00553124375,7.43509891501124));
#51789=CARTESIAN_POINT('Ctrl Pts',(94.4940333368513,177.007320712308,7.4384319444011));
#51790=CARTESIAN_POINT('Ctrl Pts',(94.4847717565138,177.009059041975,7.44165764287745));
#51791=CARTESIAN_POINT('Ctrl Pts',(94.4751842108233,177.010742470882,7.44477252642268));
#51792=CARTESIAN_POINT('Ctrl Pts',(94.4585456919544,177.013663944692,7.45017819021971));
#51793=CARTESIAN_POINT('Ctrl Pts',(94.4408967292161,177.016426889566,7.45526289482367));
#51794=CARTESIAN_POINT('Ctrl Pts',(94.4219395915844,177.019046609111,7.46007169383547));
#51795=CARTESIAN_POINT('Ctrl Pts',(94.4050195187548,177.021384823158,7.4643637568612));
#51796=CARTESIAN_POINT('Ctrl Pts',(94.3870576962623,177.023608873556,7.46843580472564));
#51797=CARTESIAN_POINT('Ctrl Pts',(94.3678034136992,177.025725293326,7.47231121943851));
#51798=CARTESIAN_POINT('Ctrl Pts',(94.3515965990388,177.027506737161,7.47557325362638));
#51799=CARTESIAN_POINT('Ctrl Pts',(94.3344737663591,177.029211862287,7.47869582618299));
#51800=CARTESIAN_POINT('Ctrl Pts',(94.3162569412026,177.030842137876,7.48168866334062));
#51801=CARTESIAN_POINT('Ctrl Pts',(94.3002361598917,177.032275883244,7.48432071306333));
#51802=CARTESIAN_POINT('Ctrl Pts',(94.2834049093491,177.033575383494,7.48676027790088));
#51803=CARTESIAN_POINT('Ctrl Pts',(94.2660041337587,177.034740628145,7.48898575666673));
#51804=CARTESIAN_POINT('Ctrl Pts',(94.2453333994348,177.036124845905,7.49162944803976));
#51805=CARTESIAN_POINT('Ctrl Pts',(94.2238599889861,177.037319354671,7.49397061286873));
#51806=CARTESIAN_POINT('Ctrl Pts',(94.2020538193643,177.038341230125,7.49600437553631));
#51807=CARTESIAN_POINT('Ctrl Pts',(94.1768934447607,177.039520289524,7.49835096970936));
#51808=CARTESIAN_POINT('Ctrl Pts',(94.1512954834613,177.040469524555,7.50028847763859));
#51809=CARTESIAN_POINT('Ctrl Pts',(94.1260105666599,177.041238733782,7.50185094593204));
#51810=CARTESIAN_POINT('Ctrl Pts',(94.1178398396283,177.04148730089,7.50235585176272));
#51811=CARTESIAN_POINT('Ctrl Pts',(94.1097016113297,177.041717227356,7.50282186257473));
#51812=CARTESIAN_POINT('Ctrl Pts',(94.1016200766505,177.041930586769,7.50325077470029));
#51813=CARTESIAN_POINT('Ctrl Pts',(94.0755291638392,177.042619409137,7.50463550041344));
#51814=CARTESIAN_POINT('Ctrl Pts',(94.0500295476621,177.043150319011,7.5056266460363));
#51815=CARTESIAN_POINT('Ctrl Pts',(94.0250470802456,177.043559249401,7.50634647658542));
#51816=CARTESIAN_POINT('Ctrl Pts',(94.0025835136672,177.043926948671,7.50699372896429));
#51817=CARTESIAN_POINT('Ctrl Pts',(93.9805330866239,177.044195223117,7.50742003849343));
#51818=CARTESIAN_POINT('Ctrl Pts',(93.9588666654476,177.044374075431,7.50768784481855));
#51819=CARTESIAN_POINT('Ctrl Pts',(93.9416805739707,177.044515943449,7.50790027233319));
#51820=CARTESIAN_POINT('Ctrl Pts',(93.9247357263628,177.044601201452,7.50801235107702));
#51821=CARTESIAN_POINT('Ctrl Pts',(93.9080581208624,177.044630531892,7.5080497191122));
#51822=CARTESIAN_POINT('Ctrl Pts',(93.9037103509615,177.044638178194,7.50805946077557));
#51823=CARTESIAN_POINT('Ctrl Pts',(93.8993810089989,177.044642008915,7.5080641125931));
#51824=CARTESIAN_POINT('Ctrl Pts',(93.8950711760379,177.044642008915,7.5080641125931));
#51825=CARTESIAN_POINT('',(94.196649136356,176.602706256421,7.64688213156321));
#51826=CARTESIAN_POINT('Ctrl Pts',(93.8950711760379,176.698885458158,7.64687699560107));
#51827=CARTESIAN_POINT('Ctrl Pts',(93.9014675569618,176.698885457368,7.64687687722565));
#51828=CARTESIAN_POINT('Ctrl Pts',(93.9078686095007,176.698884265322,7.64687661279587));
#51829=CARTESIAN_POINT('Ctrl Pts',(93.9143616092611,176.698824140711,7.64687633408106));
#51830=CARTESIAN_POINT('Ctrl Pts',(93.9212329508515,176.698760512687,7.64687603912577));
#51831=CARTESIAN_POINT('Ctrl Pts',(93.9282069162396,176.698630917865,7.64687573019454));
#51832=CARTESIAN_POINT('Ctrl Pts',(93.9353269143504,176.698382691651,7.64687549942395));
#51833=CARTESIAN_POINT('Ctrl Pts',(93.9430261120265,176.698114272663,7.64687524988058));
#51834=CARTESIAN_POINT('Ctrl Pts',(93.9508955492784,176.697707172943,7.64687509314461));
#51835=CARTESIAN_POINT('Ctrl Pts',(93.9589283956747,176.697112279026,7.64687503413171));
#51836=CARTESIAN_POINT('Ctrl Pts',(93.9680897478962,176.696433810592,7.64687496682831));
#51837=CARTESIAN_POINT('Ctrl Pts',(93.9774627035534,176.695511085003,7.64687502101973));
#51838=CARTESIAN_POINT('Ctrl Pts',(93.9869705188586,176.694293111712,7.646875090054));
#51839=CARTESIAN_POINT('Ctrl Pts',(93.9987752189553,176.692780902127,7.64687517576549));
#51840=CARTESIAN_POINT('Ctrl Pts',(94.0107835864504,176.690814697433,7.64687526580772));
#51841=CARTESIAN_POINT('Ctrl Pts',(94.0227898588811,176.688325795713,7.64687519271102));
#51842=CARTESIAN_POINT('Ctrl Pts',(94.0247056788119,176.687928646011,7.64687518104711));
#51843=CARTESIAN_POINT('Ctrl Pts',(94.0266214543994,176.687518295395,7.64687516517393));
#51844=CARTESIAN_POINT('Ctrl Pts',(94.0285363668365,176.687094597126,7.64687514430429));
#51845=CARTESIAN_POINT('Ctrl Pts',(94.0349926530997,176.685666063234,7.64687507394057));
#51846=CARTESIAN_POINT('Ctrl Pts',(94.0414295663126,176.68408483916,7.6468749631657));
#51847=CARTESIAN_POINT('Ctrl Pts',(94.0478456487793,176.682342656712,7.64687476750994));
#51848=CARTESIAN_POINT('Ctrl Pts',(94.0506052883901,176.681593321628,7.64687468335587));
#51849=CARTESIAN_POINT('Ctrl Pts',(94.0533564429457,176.680813143564,7.64687458365814));
#51850=CARTESIAN_POINT('Ctrl Pts',(94.0560990143232,176.680003279468,7.64687446430872));
#51851=CARTESIAN_POINT('Ctrl Pts',(94.064431899393,176.677542630863,7.64687410168371));
#51852=CARTESIAN_POINT('Ctrl Pts',(94.0726874201679,176.674800695423,7.64687358912508));
#51853=CARTESIAN_POINT('Ctrl Pts',(94.0808550254676,176.671756055581,7.64687310015721));
#51854=CARTESIAN_POINT('Ctrl Pts',(94.0894185971629,176.668563811268,7.64687258748412));
#51855=CARTESIAN_POINT('Ctrl Pts',(94.0978934384775,176.665035823648,7.64687210981216));
#51856=CARTESIAN_POINT('Ctrl Pts',(94.1062924462214,176.661155409102,7.64687173598983));
#51857=CARTESIAN_POINT('Ctrl Pts',(94.115619715228,176.656846129789,7.64687132085252));
#51858=CARTESIAN_POINT('Ctrl Pts',(94.1248532095369,176.652102401659,7.64687102784593));
#51859=CARTESIAN_POINT('Ctrl Pts',(94.1339518196105,176.646942848904,7.64687077548562));
#51860=CARTESIAN_POINT('Ctrl Pts',(94.1446575656917,176.640871936839,7.64687047854957));
#51861=CARTESIAN_POINT('Ctrl Pts',(94.1551753506568,176.634226049185,7.64687021887561));
#51862=CARTESIAN_POINT('Ctrl Pts',(94.1653715630572,176.627083824886,7.6468698445999));
#51863=CARTESIAN_POINT('Ctrl Pts',(94.1762278111055,176.619479260019,7.64686944609605));
#51864=CARTESIAN_POINT('Ctrl Pts',(94.1867151948228,176.611314852532,7.64686889969555));
#51865=CARTESIAN_POINT('Ctrl Pts',(94.1966490639597,176.602706174043,7.64686832946507));
#51866=CARTESIAN_POINT('Ctrl Pts',(94.5884254558835,176.984525028555,7.39535375486842));
#51867=CARTESIAN_POINT('Ctrl Pts',(94.5599168891064,176.9559958782,7.44305493270807));
#51868=CARTESIAN_POINT('Ctrl Pts',(94.4978228065913,176.89466977681,7.52152658195351));
#51869=CARTESIAN_POINT('Ctrl Pts',(94.3477866525815,176.749759187042,7.61715219779694));
#51870=CARTESIAN_POINT('Ctrl Pts',(94.2423798067964,176.647250785835,7.64688213156321));
#51871=CARTESIAN_POINT('Ctrl Pts',(94.196649136356,176.602706256421,7.64688213156321));
#51872=CARTESIAN_POINT('Origin',(94.808,184.154134931383,7.14688213156321));
#51873=CARTESIAN_POINT('',(93.8950711760379,183.808378403492,7.50806411259309));
#51874=CARTESIAN_POINT('Origin',(93.8950711760379,184.154134931383,7.14688213156321));
#51875=CARTESIAN_POINT('',(93.8950711760379,184.154134931383,7.64688213156321));
#51876=CARTESIAN_POINT('Origin',(93.8950711760379,184.154134931383,7.14688213156321));
#51877=CARTESIAN_POINT('',(94.808,184.154134931383,7.64688213156321));
#51878=CARTESIAN_POINT('Origin',(94.308,181.320258151344,7.14688213156321));
#51879=CARTESIAN_POINT('',(94.6615533905933,190.573456657062,7.50043552215649));
#51880=CARTESIAN_POINT('Origin',(94.308,190.573456657062,7.14688213156321));
#51881=CARTESIAN_POINT('',(94.308,190.573456657062,7.64688213156321));
#51882=CARTESIAN_POINT('Origin',(94.308,190.573456657062,7.14688213156321));
#51883=CARTESIAN_POINT('',(94.308,184.567063755345,7.64688213156321));
#51884=CARTESIAN_POINT('',(94.308,181.320258151344,7.64688213156321));
#51885=CARTESIAN_POINT('',(94.6615533905933,184.567063755345,7.50043552215648));
#51886=CARTESIAN_POINT('Origin',(94.308,184.567063755345,7.14688213156321));
#51887=CARTESIAN_POINT('Origin',(94.308,184.567063755345,7.14688213156321));
#51888=CARTESIAN_POINT('Ctrl Pts',(94.5863638401424,183.879892223557,7.39757530666395));
#51889=CARTESIAN_POINT('Ctrl Pts',(94.5423118398467,183.924882617259,7.46914661575392));
#51890=CARTESIAN_POINT('Ctrl Pts',(94.4883230440968,183.978903068281,7.52387341703462));
#51891=CARTESIAN_POINT('Ctrl Pts',(94.3396445963433,184.125846879469,7.61513648552805));
#51892=CARTESIAN_POINT('Ctrl Pts',(94.2535688830767,184.209782068522,7.64688213156321));
#51893=CARTESIAN_POINT('Ctrl Pts',(94.1845619582152,184.277478889659,7.64688213156321));
#51894=CARTESIAN_POINT('Ctrl Pts',(94.6065244505859,183.943827417947,7.43210669292674));
#51895=CARTESIAN_POINT('Ctrl Pts',(94.5653061562012,183.989613644901,7.49135483096391));
#51896=CARTESIAN_POINT('Ctrl Pts',(94.5129173866435,184.045033249092,7.53994913256907));
#51897=CARTESIAN_POINT('Ctrl Pts',(94.3712732852273,184.186668872752,7.62043079517781));
#51898=CARTESIAN_POINT('Ctrl Pts',(94.2930793512098,184.259902668539,7.64688213156321));
#51899=CARTESIAN_POINT('Ctrl Pts',(94.2227461949789,184.315262700797,7.64688213156321));
#51900=CARTESIAN_POINT('Ctrl Pts',(94.6232012793147,184.021106169322,7.4583068266301));
#51901=CARTESIAN_POINT('Ctrl Pts',(94.5829523844296,184.068994064779,7.50999384043222));
#51902=CARTESIAN_POINT('Ctrl Pts',(94.5304166962635,184.127558577103,7.55450014044792));
#51903=CARTESIAN_POINT('Ctrl Pts',(94.3959094588245,184.261387786897,7.62610967379342));
#51904=CARTESIAN_POINT('Ctrl Pts',(94.3256339154219,184.316688889367,7.64688213156321));
#51905=CARTESIAN_POINT('Ctrl Pts',(94.2532887513439,184.360669521381,7.64688213156321));
#51906=CARTESIAN_POINT('Ctrl Pts',(94.6526280081518,184.27200008539,7.4962450842122));
#51907=CARTESIAN_POINT('Ctrl Pts',(94.6110316886708,184.307240064754,7.53884953116257));
#51908=CARTESIAN_POINT('Ctrl Pts',(94.5580232361788,184.347816596039,7.57681861573046));
#51909=CARTESIAN_POINT('Ctrl Pts',(94.4346328015639,184.418349256682,7.63212366122897));
#51910=CARTESIAN_POINT('Ctrl Pts',(94.3682175164297,184.43882648212,7.64688213156321));
#51911=CARTESIAN_POINT('Ctrl Pts',(94.2946220099787,184.459739079748,7.64688213156321));
#51912=CARTESIAN_POINT('Ctrl Pts',(94.661557064333,184.433053715906,7.50043724747584));
#51913=CARTESIAN_POINT('Ctrl Pts',(94.6188786175979,184.448107220067,7.54311527910925));
#51914=CARTESIAN_POINT('Ctrl Pts',(94.5663208311035,184.463393925464,7.58009311605097));
#51915=CARTESIAN_POINT('Ctrl Pts',(94.4453020870078,184.491065872206,7.63222069819021));
#51916=CARTESIAN_POINT('Ctrl Pts',(94.3767795682237,184.502639099897,7.64688213156321));
#51917=CARTESIAN_POINT('Ctrl Pts',(94.3054509087041,184.513419668845,7.64688213156321));
#51918=CARTESIAN_POINT('Ctrl Pts',(94.6615533894594,184.567146509258,7.50043552162391));
#51919=CARTESIAN_POINT('Ctrl Pts',(94.6149931744442,184.567137213149,7.54699573676728));
#51920=CARTESIAN_POINT('Ctrl Pts',(94.5591360362484,184.56712777242,7.58421413243785));
#51921=CARTESIAN_POINT('Ctrl Pts',(94.4373544343775,184.567110683213,7.63432128512904));
#51922=CARTESIAN_POINT('Ctrl Pts',(94.3714823129165,184.567103537146,7.64688213156321));
#51923=CARTESIAN_POINT('Ctrl Pts',(94.3056429997512,184.567096880285,7.64688213156321));
#51924=CARTESIAN_POINT('',(94.5863762804542,183.879931681348,7.3975966165597));
#51925=CARTESIAN_POINT('Ctrl Pts',(94.58637628137,183.879931681427,7.39759661587906));
#51926=CARTESIAN_POINT('Ctrl Pts',(94.5910443391265,183.89473778241,7.40559190773054));
#51927=CARTESIAN_POINT('Ctrl Pts',(94.5955650693772,183.91039090219,7.41320743086718));
#51928=CARTESIAN_POINT('Ctrl Pts',(94.5999157133865,183.927226718747,7.42038258925686));
#51929=CARTESIAN_POINT('Ctrl Pts',(94.6034524004766,183.940912741999,7.42621535562254));
#51930=CARTESIAN_POINT('Ctrl Pts',(94.6068770060641,183.955381394157,7.43175773063695));
#51931=CARTESIAN_POINT('Ctrl Pts',(94.6101828746257,183.970778758256,7.436991288591));
#51932=CARTESIAN_POINT('Ctrl Pts',(94.6115895994965,183.97733069903,7.43921829066298));
#51933=CARTESIAN_POINT('Ctrl Pts',(94.6129748788339,183.984050248988,7.44138952632978));
#51934=CARTESIAN_POINT('Ctrl Pts',(94.614338417459,183.990945729387,7.44350422738277));
#51935=CARTESIAN_POINT('Ctrl Pts',(94.61777576177,184.008328544869,7.44883517694321));
#51936=CARTESIAN_POINT('Ctrl Pts',(94.6210810460735,184.02685302962,7.45381690323386));
#51937=CARTESIAN_POINT('Ctrl Pts',(94.6242865574943,184.046869667542,7.45849182886967));
#51938=CARTESIAN_POINT('Ctrl Pts',(94.6271255228809,184.064597429124,7.46263218287952));
#51939=CARTESIAN_POINT('Ctrl Pts',(94.6298861088497,184.083495157642,7.46653165918095));
#51940=CARTESIAN_POINT('Ctrl Pts',(94.6325878995564,184.103845850964,7.47021113843931));
#51941=CARTESIAN_POINT('Ctrl Pts',(94.6343878644398,184.117403723246,7.47266245098466));
#51942=CARTESIAN_POINT('Ctrl Pts',(94.6361616806462,184.131607267214,7.47501595684989));
#51943=CARTESIAN_POINT('Ctrl Pts',(94.6379146437333,184.146553127356,7.47727595542116));
#51944=CARTESIAN_POINT('Ctrl Pts',(94.6398389480528,184.162959852313,7.47975685478794));
#51945=CARTESIAN_POINT('Ctrl Pts',(94.6416672391043,184.180233574214,7.48204521828058));
#51946=CARTESIAN_POINT('Ctrl Pts',(94.6433841431856,184.198121940752,7.48411863714226));
#51947=CARTESIAN_POINT('Ctrl Pts',(94.6454505878802,184.219652159319,7.48661417865382));
#51948=CARTESIAN_POINT('Ctrl Pts',(94.6473551614853,184.242071466849,7.48879797198532));
#51949=CARTESIAN_POINT('Ctrl Pts',(94.6490826063274,184.264872876328,7.49066476918827));
#51950=CARTESIAN_POINT('Ctrl Pts',(94.6509937754266,184.290099354277,7.49273011161886));
#51951=CARTESIAN_POINT('Ctrl Pts',(94.6526874356407,184.315788062751,7.49440813309006));
#51952=CARTESIAN_POINT('Ctrl Pts',(94.6541659492202,184.341234790989,7.49572703823647));
#51953=CARTESIAN_POINT('Ctrl Pts',(94.6544846853564,184.346720565315,7.4960113661832));
#51954=CARTESIAN_POINT('Ctrl Pts',(94.6547935232582,184.352195222099,7.49627909698384));
#51955=CARTESIAN_POINT('Ctrl Pts',(94.6550926578287,184.357652017434,7.49653064075935));
#51956=CARTESIAN_POINT('Ctrl Pts',(94.6565710637821,184.384621012349,7.49777383981417));
#51957=CARTESIAN_POINT('Ctrl Pts',(94.6578232819137,184.411152444196,7.49861794844173));
#51958=CARTESIAN_POINT('Ctrl Pts',(94.6588295188711,184.43730496579,7.49920222347904));
#51959=CARTESIAN_POINT('Ctrl Pts',(94.6596818500834,184.459457412359,7.49969713260276));
#51960=CARTESIAN_POINT('Ctrl Pts',(94.6603574142015,184.481341693837,7.50000401287263));
#51961=CARTESIAN_POINT('Ctrl Pts',(94.6608252084312,184.502973117112,7.50018879839112));
#51962=CARTESIAN_POINT('Ctrl Pts',(94.6612247128956,184.521446731407,7.50034660845996));
#51963=CARTESIAN_POINT('Ctrl Pts',(94.6614725303563,184.539736689845,7.500414842359));
#51964=CARTESIAN_POINT('Ctrl Pts',(94.6615368094711,184.55781328836,7.50043137860433));
#51965=CARTESIAN_POINT('Ctrl Pts',(94.6615477970971,184.56090323298,7.50043420524687));
#51966=CARTESIAN_POINT('Ctrl Pts',(94.6615533905933,184.563986824293,7.50043552215648));
#51967=CARTESIAN_POINT('Ctrl Pts',(94.6615533905933,184.567063755345,7.50043552215648));
#51968=CARTESIAN_POINT('',(94.1870559786266,184.275079162125,7.64686868000478));
#51969=CARTESIAN_POINT('Origin',(93.8950711760379,184.567063755345,7.64688213156321));
#51970=CARTESIAN_POINT('Ctrl Pts',(94.5863762770441,183.879931684662,7.39759662196519));
#51971=CARTESIAN_POINT('Ctrl Pts',(94.5779282661318,183.888560091336,7.41132119601308));
#51972=CARTESIAN_POINT('Ctrl Pts',(94.5692195472404,183.897413823295,7.42426244887348));
#51973=CARTESIAN_POINT('Ctrl Pts',(94.5601246385172,183.906621231491,7.43661089343411));
#51974=CARTESIAN_POINT('Ctrl Pts',(94.5511906946713,183.915665683755,7.44874079090148));
#51975=CARTESIAN_POINT('Ctrl Pts',(94.5418847494959,183.925050755023,7.46029796324527));
#51976=CARTESIAN_POINT('Ctrl Pts',(94.5320640700621,183.934919840192,7.47142570231328));
#51977=CARTESIAN_POINT('Ctrl Pts',(94.5227656110732,183.944264130913,7.48196171726635));
#51978=CARTESIAN_POINT('Ctrl Pts',(94.5130060754873,183.954041944313,7.4921121190403));
#51979=CARTESIAN_POINT('Ctrl Pts',(94.502635929553,183.964401696878,7.50197461689683));
#51980=CARTESIAN_POINT('Ctrl Pts',(94.4965807183086,183.97045083935,7.50773340836394));
#51981=CARTESIAN_POINT('Ctrl Pts',(94.4903167614716,183.976698921468,7.51339363515813));
#51982=CARTESIAN_POINT('Ctrl Pts',(94.4838086114747,183.983180903768,7.51897185647884));
#51983=CARTESIAN_POINT('Ctrl Pts',(94.4642714474786,184.002639513553,7.53571741778283));
#51984=CARTESIAN_POINT('Ctrl Pts',(94.4430606362795,184.023686846836,7.55126680344259));
#51985=CARTESIAN_POINT('Ctrl Pts',(94.4199063661713,184.046591768813,7.56584565683654));
#51986=CARTESIAN_POINT('Ctrl Pts',(94.4179536485257,184.048523457659,7.56707516587057));
#51987=CARTESIAN_POINT('Ctrl Pts',(94.4159871300133,184.050468337141,7.56829777859572));
#51988=CARTESIAN_POINT('Ctrl Pts',(94.4140066613665,184.052426556249,7.56951363352303));
#51989=CARTESIAN_POINT('Ctrl Pts',(94.392144902298,184.074042709789,7.58293506664041));
#51990=CARTESIAN_POINT('Ctrl Pts',(94.369330420241,184.096504834925,7.5951154182881));
#51991=CARTESIAN_POINT('Ctrl Pts',(94.3463404676436,184.11908828794,7.60561455858067));
#51992=CARTESIAN_POINT('Ctrl Pts',(94.3437659057812,184.12161732738,7.60679031942969));
#51993=CARTESIAN_POINT('Ctrl Pts',(94.3411891169926,184.124147912923,7.60794503804597));
#51994=CARTESIAN_POINT('Ctrl Pts',(94.3386111702528,184.126679047962,7.60907812946611));
#51995=CARTESIAN_POINT('Ctrl Pts',(94.3124055674283,184.15240879578,7.62059634404443));
#51996=CARTESIAN_POINT('Ctrl Pts',(94.2859422611416,184.178301888595,7.62993165543316));
#51997=CARTESIAN_POINT('Ctrl Pts',(94.2603204854071,184.203363756219,7.63643818117227));
#51998=CARTESIAN_POINT('Ctrl Pts',(94.2379052345531,184.225289170581,7.64213042546248));
#51999=CARTESIAN_POINT('Ctrl Pts',(94.2161353121146,184.246577725844,7.64565721760108));
#52000=CARTESIAN_POINT('Ctrl Pts',(94.1957282040543,184.266577219172,7.64661586410807));
#52001=CARTESIAN_POINT('Ctrl Pts',(94.192808946083,184.269438167433,7.64675299948507));
#52002=CARTESIAN_POINT('Ctrl Pts',(94.1899175238309,184.272272771889,7.64683764263738));
#52003=CARTESIAN_POINT('Ctrl Pts',(94.1870559786266,184.275079162125,7.64686868000478));
#52004=CARTESIAN_POINT('Origin',(94.808,190.986385481024,7.14688213156321));
#52005=CARTESIAN_POINT('',(93.8950711760379,190.986385481024,7.64688213156321));
#52006=CARTESIAN_POINT('',(94.808,190.986385481024,7.64688213156321));
#52007=CARTESIAN_POINT('',(93.8950711760379,191.332142008915,7.5080641125931));
#52008=CARTESIAN_POINT('Origin',(93.8950711760379,190.986385481024,7.14688213156321));
#52009=CARTESIAN_POINT('Origin',(93.8950711760379,190.986385481024,7.14688213156321));
#52010=CARTESIAN_POINT('Origin',(94.558,192.352390971518,-18.4083909540574));
#52011=CARTESIAN_POINT('',(94.7347766952966,191.436701415559,6.61705721549326));
#52012=CARTESIAN_POINT('Origin',(94.558,191.260092972505,6.60934632434396));
#52013=CARTESIAN_POINT('Origin',(94.558,191.260092972505,6.60934632434396));
#52014=CARTESIAN_POINT('Ctrl Pts',(94.5862620618473,191.260714551365,7.39755420406402));
#52015=CARTESIAN_POINT('Ctrl Pts',(94.5572919425615,191.23063551764,7.44498967553088));
#52016=CARTESIAN_POINT('Ctrl Pts',(94.4941685154451,191.166352177096,7.52296062898081));
#52017=CARTESIAN_POINT('Ctrl Pts',(94.3394267940862,191.014753516676,7.6174785238267));
#52018=CARTESIAN_POINT('Ctrl Pts',(94.2327866180482,190.910298320254,7.64688213156321));
#52019=CARTESIAN_POINT('Ctrl Pts',(94.1870559476089,190.865441428633,7.64688213156321));
#52020=CARTESIAN_POINT('Ctrl Pts',(94.5608080864338,191.26838472571,7.41222631106173));
#52021=CARTESIAN_POINT('Ctrl Pts',(94.5314639738133,191.23917513673,7.45630155466973));
#52022=CARTESIAN_POINT('Ctrl Pts',(94.4676760688085,191.176035968952,7.52981243078455));
#52023=CARTESIAN_POINT('Ctrl Pts',(94.3140504910234,191.027172004994,7.61982351130128));
#52024=CARTESIAN_POINT('Ctrl Pts',(94.2140980658037,190.925865552207,7.64688213156321));
#52025=CARTESIAN_POINT('Ctrl Pts',(94.1717676607201,190.880729715522,7.64688213156321));
#52026=CARTESIAN_POINT('Ctrl Pts',(94.5046427924018,191.282563857753,7.43846617938331));
#52027=CARTESIAN_POINT('Ctrl Pts',(94.4746122088742,191.254662625447,7.47684480409948));
#52028=CARTESIAN_POINT('Ctrl Pts',(94.4096912878202,191.192989501581,7.54266808781425));
#52029=CARTESIAN_POINT('Ctrl Pts',(94.2598964176045,191.049522185692,7.62442005808257));
#52030=CARTESIAN_POINT('Ctrl Pts',(94.1746972152419,190.95460777742,7.64688213156321));
#52031=CARTESIAN_POINT('Ctrl Pts',(94.138784846915,190.908899689265,7.64688213156321));
#52032=CARTESIAN_POINT('Ctrl Pts',(94.3946878746403,191.301317237314,7.47063788952492));
#52033=CARTESIAN_POINT('Ctrl Pts',(94.3650006957478,191.274236586324,7.50294774172485));
#52034=CARTESIAN_POINT('Ctrl Pts',(94.3011327423659,191.212517954526,7.56023479470976));
#52035=CARTESIAN_POINT('Ctrl Pts',(94.1678512504192,191.07829535028,7.63047096399239));
#52036=CARTESIAN_POINT('Ctrl Pts',(94.109707280182,190.989696679317,7.64688213156321));
#52037=CARTESIAN_POINT('Ctrl Pts',(94.083309438773,190.942895072979,7.64688213156321));
#52038=CARTESIAN_POINT('Ctrl Pts',(94.2468477796913,191.318267423982,7.49573057939485));
#52039=CARTESIAN_POINT('Ctrl Pts',(94.2205946454696,191.2908566002,7.52406627590458));
#52040=CARTESIAN_POINT('Ctrl Pts',(94.1627296970333,191.227463106864,7.57585443885953));
#52041=CARTESIAN_POINT('Ctrl Pts',(94.0713178727783,191.102989316165,7.63386517359205));
#52042=CARTESIAN_POINT('Ctrl Pts',(94.0401210468043,191.015218083353,7.64688213156321));
#52043=CARTESIAN_POINT('Ctrl Pts',(94.0231990331046,190.967793618246,7.64688213156321));
#52044=CARTESIAN_POINT('Ctrl Pts',(94.0561584543173,191.330705452527,7.50938388488041));
#52045=CARTESIAN_POINT('Ctrl Pts',(94.0426628843149,191.302223352744,7.5360915019554));
#52046=CARTESIAN_POINT('Ctrl Pts',(94.0148598485114,191.237041039349,7.58457310387285));
#52047=CARTESIAN_POINT('Ctrl Pts',(93.9839086484321,191.118540019993,7.63410005115605));
#52048=CARTESIAN_POINT('Ctrl Pts',(93.9681862949465,191.029171587137,7.64688213156321));
#52049=CARTESIAN_POINT('Ctrl Pts',(93.959933629465,190.98298228918,7.64688213156321));
#52050=CARTESIAN_POINT('Ctrl Pts',(93.949270810932,191.332142008915,7.50806411259309));
#52051=CARTESIAN_POINT('Ctrl Pts',(93.9451554884396,191.302519916372,7.53642109717315));
#52052=CARTESIAN_POINT('Ctrl Pts',(93.9368822084863,191.235568974384,7.58648766849593));
#52053=CARTESIAN_POINT('Ctrl Pts',(93.9254660328453,191.116913767999,7.63530195066368));
#52054=CARTESIAN_POINT('Ctrl Pts',(93.9195574249178,191.030220718025,7.64688213156321));
#52055=CARTESIAN_POINT('Ctrl Pts',(93.9166920787014,190.986385481024,7.64688213156321));
#52056=CARTESIAN_POINT('Ctrl Pts',(93.8950711760379,191.332142008915,7.5080641125931));
#52057=CARTESIAN_POINT('Ctrl Pts',(93.8950711760379,191.301498464905,7.53739892422764));
#52058=CARTESIAN_POINT('Ctrl Pts',(93.8950711760378,191.23270710324,7.58822434516234));
#52059=CARTESIAN_POINT('Ctrl Pts',(93.8950711760379,191.113645520832,7.6360264592862));
#52060=CARTESIAN_POINT('Ctrl Pts',(93.8950711760379,191.028806678121,7.64688213156321));
#52061=CARTESIAN_POINT('Ctrl Pts',(93.8950711760379,190.986385481024,7.64688213156321));
#52062=CARTESIAN_POINT('',(94.5862620619178,191.26071455114,7.39755420418439));
#52063=CARTESIAN_POINT('Ctrl Pts',(94.5862620618473,191.260714551365,7.39755420406402));
#52064=CARTESIAN_POINT('Ctrl Pts',(94.5608080864338,191.26838472571,7.41222631106173));
#52065=CARTESIAN_POINT('Ctrl Pts',(94.5046427924018,191.282563857753,7.43846617938331));
#52066=CARTESIAN_POINT('Ctrl Pts',(94.3946878746402,191.301317237314,7.47063788952493));
#52067=CARTESIAN_POINT('Ctrl Pts',(94.2468477796913,191.318267423982,7.49573057939486));
#52068=CARTESIAN_POINT('Ctrl Pts',(94.0561584543173,191.330705452527,7.50938388488041));
#52069=CARTESIAN_POINT('Ctrl Pts',(93.949270810932,191.332142008915,7.50806411259309));
#52070=CARTESIAN_POINT('Ctrl Pts',(93.8950711760379,191.332142008915,7.5080641125931));
#52071=CARTESIAN_POINT('',(94.1870559478758,190.865441428366,7.64688213156321));
#52072=CARTESIAN_POINT('Origin',(93.8950711760379,190.573456657062,7.64688213156321));
#52073=CARTESIAN_POINT('Ctrl Pts',(94.58626206227,191.260714550018,7.39755420478623));
#52074=CARTESIAN_POINT('Ctrl Pts',(94.5572919430219,191.230635516277,7.44498967608811));
#52075=CARTESIAN_POINT('Ctrl Pts',(94.4941685159579,191.16635217573,7.52296062931332));
#52076=CARTESIAN_POINT('Ctrl Pts',(94.3394267947417,191.014753515366,7.61747852393911));
#52077=CARTESIAN_POINT('Ctrl Pts',(94.2327866188674,190.910298319282,7.64688213156321));
#52078=CARTESIAN_POINT('Ctrl Pts',(94.1870559484096,190.865441427833,7.64688213156321));
#52079=CARTESIAN_POINT('Origin',(94.808,198.441634931383,7.14688213156321));
#52080=CARTESIAN_POINT('',(93.8950711760379,198.095878403492,7.50806411259309));
#52081=CARTESIAN_POINT('Origin',(93.8950711760379,198.441634931383,7.14688213156321));
#52082=CARTESIAN_POINT('',(93.8950711760379,198.441634931383,7.64688213156321));
#52083=CARTESIAN_POINT('Origin',(93.8950711760379,198.441634931383,7.14688213156321));
#52084=CARTESIAN_POINT('',(94.808,198.441634931383,7.64688213156321));
#52085=CARTESIAN_POINT('Origin',(94.308,181.320258151344,7.14688213156321));
#52086=CARTESIAN_POINT('',(94.308,198.958173865212,7.64688213156321));
#52087=CARTESIAN_POINT('Origin',(94.308,198.958173865212,7.1468821315632));
#52088=CARTESIAN_POINT('',(94.308,198.815624137772,7.64688213156321));
#52089=CARTESIAN_POINT('',(94.308,181.320258151344,7.64688213156321));
#52090=CARTESIAN_POINT('',(94.6615533905933,198.815624137772,7.50043552215648));
#52091=CARTESIAN_POINT('Origin',(94.308,198.815624137772,7.14688213156321));
#52092=CARTESIAN_POINT('Origin',(94.308,198.815624137772,7.14688213156321));
#52093=CARTESIAN_POINT('Ctrl Pts',(94.5884978619735,198.156000848057,7.39533582619343));
#52094=CARTESIAN_POINT('Ctrl Pts',(94.5451303777655,198.198741600833,7.46739730136792));
#52095=CARTESIAN_POINT('Ctrl Pts',(94.4923224494311,198.250030822944,7.52252463425639));
#52096=CARTESIAN_POINT('Ctrl Pts',(94.3475653421544,198.390861193985,7.61475642479865));
#52097=CARTESIAN_POINT('Ctrl Pts',(94.2630276799546,198.472618209626,7.64688213156321));
#52098=CARTESIAN_POINT('Ctrl Pts',(94.1940171768913,198.539841063957,7.64688213156321));
#52099=CARTESIAN_POINT('Ctrl Pts',(94.6102303364613,198.217712722786,7.43013681245099));
#52100=CARTESIAN_POINT('Ctrl Pts',(94.5700286390424,198.261291754668,7.48987555439897));
#52101=CARTESIAN_POINT('Ctrl Pts',(94.5193586177346,198.313960322628,7.53869742785244));
#52102=CARTESIAN_POINT('Ctrl Pts',(94.3830032201296,198.450471574348,7.6200931845839));
#52103=CARTESIAN_POINT('Ctrl Pts',(94.3067236605184,198.522229913641,7.64688213156321));
#52104=CARTESIAN_POINT('Ctrl Pts',(94.2367694438165,198.577025472292,7.64688213156321));
#52105=CARTESIAN_POINT('Ctrl Pts',(94.6287249638748,198.292628031346,7.45665962843778));
#52106=CARTESIAN_POINT('Ctrl Pts',(94.5899406863384,198.338442409343,7.50867316247236));
#52107=CARTESIAN_POINT('Ctrl Pts',(94.5397871396803,198.394882695146,7.55354337492489));
#52108=CARTESIAN_POINT('Ctrl Pts',(94.4106017296296,198.525081073605,7.62592182211137));
#52109=CARTESIAN_POINT('Ctrl Pts',(94.3413963763348,198.579777344121,7.64688213156321));
#52110=CARTESIAN_POINT('Ctrl Pts',(94.26890624788,198.623310015566,7.64688213156321));
#52111=CARTESIAN_POINT('Ctrl Pts',(94.6575631649931,198.534466865317,7.4956849107684));
#52112=CARTESIAN_POINT('Ctrl Pts',(94.6171946691263,198.568998509118,7.53845300602876));
#52113=CARTESIAN_POINT('Ctrl Pts',(94.5657419937396,198.608931515604,7.57658435851512));
#52114=CARTESIAN_POINT('Ctrl Pts',(94.444268447853,198.67906929463,7.63214085119572));
#52115=CARTESIAN_POINT('Ctrl Pts',(94.3775108914846,198.699550986166,7.64688213156321));
#52116=CARTESIAN_POINT('Ctrl Pts',(94.3031506446717,198.719887416942,7.64688213156321));
#52117=CARTESIAN_POINT('Ctrl Pts',(94.6615607880973,198.689109072167,7.50042812449645));
#52118=CARTESIAN_POINT('Ctrl Pts',(94.6188796539893,198.704691316393,7.54311105912111));
#52119=CARTESIAN_POINT('Ctrl Pts',(94.5663164327505,198.720537182994,7.58009339481652));
#52120=CARTESIAN_POINT('Ctrl Pts',(94.4452867928729,198.748480579739,7.63222415284342));
#52121=CARTESIAN_POINT('Ctrl Pts',(94.3767609319981,198.759531330064,7.64688213156321));
#52122=CARTESIAN_POINT('Ctrl Pts',(94.3054283173632,198.769559341473,7.64688213156321));
#52123=CARTESIAN_POINT('Ctrl Pts',(94.6615614606125,198.815624137772,7.50042745195064));
#52124=CARTESIAN_POINT('Ctrl Pts',(94.6150000522673,198.815624137772,7.54699101413525));
#52125=CARTESIAN_POINT('Ctrl Pts',(94.5591392439144,198.815624137772,7.58421328162487));
#52126=CARTESIAN_POINT('Ctrl Pts',(94.4373485972991,198.815624137772,7.63432321932941));
#52127=CARTESIAN_POINT('Ctrl Pts',(94.3714716295369,198.815624137772,7.64688213156321));
#52128=CARTESIAN_POINT('Ctrl Pts',(94.3056261391045,198.815624137772,7.64688213156321));
#52129=CARTESIAN_POINT('',(94.588494134975,198.156019016465,7.39535438320531));
#52130=CARTESIAN_POINT('Ctrl Pts',(94.588494134975,198.156019016465,7.39535438320531));
#52131=CARTESIAN_POINT('Ctrl Pts',(94.5935669199915,198.170424054224,7.40347682723269));
#52132=CARTESIAN_POINT('Ctrl Pts',(94.5985061250817,198.185675539322,7.41121587188323));
#52133=CARTESIAN_POINT('Ctrl Pts',(94.6032556829164,198.202097003652,7.41851263642815));
#52134=CARTESIAN_POINT('Ctrl Pts',(94.607154969856,198.215578679971,7.42450312642336));
#52135=CARTESIAN_POINT('Ctrl Pts',(94.6109265958098,198.229850023446,7.43019613582132));
#52136=CARTESIAN_POINT('Ctrl Pts',(94.6145457162892,198.245054875026,7.43557372277149));
#52137=CARTESIAN_POINT('Ctrl Pts',(94.6163951038305,198.252824625505,7.43832169492776));
#52138=CARTESIAN_POINT('Ctrl Pts',(94.6182042187973,198.260834847705,7.44098671439646));
#52139=CARTESIAN_POINT('Ctrl Pts',(94.6199722469512,198.269108107478,7.44357036026272));
#52140=CARTESIAN_POINT('Ctrl Pts',(94.6235978683726,198.286073735424,7.44886853482939));
#52141=CARTESIAN_POINT('Ctrl Pts',(94.6270551212054,198.304159086725,7.45383131651049));
#52142=CARTESIAN_POINT('Ctrl Pts',(94.6303587121902,198.323696408184,7.45850109337065));
#52143=CARTESIAN_POINT('Ctrl Pts',(94.6333097503204,198.341148744399,7.46267252065606));
#52144=CARTESIAN_POINT('Ctrl Pts',(94.6361381175807,198.359759250123,7.4666099240316));
#52145=CARTESIAN_POINT('Ctrl Pts',(94.6388499290507,198.379805474556,7.47033501034876));
#52146=CARTESIAN_POINT('Ctrl Pts',(94.640313023597,198.390620946783,7.47234479367461));
#52147=CARTESIAN_POINT('Ctrl Pts',(94.6417421167435,198.401855102757,7.47429264019229));
#52148=CARTESIAN_POINT('Ctrl Pts',(94.6431376240655,198.413557925218,7.4761810502698));
#52149=CARTESIAN_POINT('Ctrl Pts',(94.6450761334653,198.429814401261,7.47880425448272));
#52150=CARTESIAN_POINT('Ctrl Pts',(94.6468519577888,198.446944688801,7.48120426943385));
#52151=CARTESIAN_POINT('Ctrl Pts',(94.6484552889863,198.46468409107,7.48336631467854));
#52152=CARTESIAN_POINT('Ctrl Pts',(94.6502473157953,198.484511238756,7.4857828104387));
#52153=CARTESIAN_POINT('Ctrl Pts',(94.6518237375311,198.505097886741,7.48790191496524));
#52154=CARTESIAN_POINT('Ctrl Pts',(94.6531904403474,198.526009751566,7.48973126606192));
#52155=CARTESIAN_POINT('Ctrl Pts',(94.6548586501229,198.551534962247,7.49196418849816));
#52156=CARTESIAN_POINT('Ctrl Pts',(94.6562141096599,198.577539391266,7.49376521147098));
#52157=CARTESIAN_POINT('Ctrl Pts',(94.6572998078948,198.603193674786,7.4951924796692));
#52158=CARTESIAN_POINT('Ctrl Pts',(94.6574884357826,198.607650818733,7.49544045150613));
#52159=CARTESIAN_POINT('Ctrl Pts',(94.6576689894244,198.61209745391,7.49567723032711));
#52160=CARTESIAN_POINT('Ctrl Pts',(94.6578417732799,198.616529369775,7.49590322103395));
#52161=CARTESIAN_POINT('Ctrl Pts',(94.658774458695,198.640452804497,7.49712311646686));
#52162=CARTESIAN_POINT('Ctrl Pts',(94.6594924850249,198.663973653298,7.49802510525773));
#52163=CARTESIAN_POINT('Ctrl Pts',(94.6600442295365,198.687122513592,7.49869752551972));
#52164=CARTESIAN_POINT('Ctrl Pts',(94.6605702290178,198.709191221576,7.49933856988285));
#52165=CARTESIAN_POINT('Ctrl Pts',(94.6609444698225,198.730926321965,7.49976992453989));
#52166=CARTESIAN_POINT('Ctrl Pts',(94.6611903558443,198.752346741266,7.5000443424617));
#52167=CARTESIAN_POINT('Ctrl Pts',(94.6613965139386,198.770306252711,7.5002744225427));
#52168=CARTESIAN_POINT('Ctrl Pts',(94.6615120233318,198.788045710686,7.5003935739182));
#52169=CARTESIAN_POINT('Ctrl Pts',(94.661544127767,198.805539151831,7.50042617929583));
#52170=CARTESIAN_POINT('Ctrl Pts',(94.6615503144883,198.808910245085,7.5004324625518));
#52171=CARTESIAN_POINT('Ctrl Pts',(94.6615533905933,198.812272049389,7.50043552215648));
#52172=CARTESIAN_POINT('Ctrl Pts',(94.6615533905933,198.815624137772,7.50043552215648));
#52173=CARTESIAN_POINT('',(94.1965126031356,198.537424108246,7.64688213156321));
#52174=CARTESIAN_POINT('Ctrl Pts',(94.3079999750589,198.815624137772,7.6468766906789));
#52175=CARTESIAN_POINT('Ctrl Pts',(94.3079999740911,198.80843112617,7.6468765497704));
#52176=CARTESIAN_POINT('Ctrl Pts',(94.3079980460054,198.80123374727,7.64687619895511));
#52177=CARTESIAN_POINT('Ctrl Pts',(94.307901825579,198.793969993133,7.64687583201101));
#52178=CARTESIAN_POINT('Ctrl Pts',(94.3077992223353,198.786224395195,7.64687544072554));
#52179=CARTESIAN_POINT('Ctrl Pts',(94.3075894244166,198.77840376961,7.64687503478365));
#52180=CARTESIAN_POINT('Ctrl Pts',(94.3071866539564,198.770489039062,7.64687475146928));
#52181=CARTESIAN_POINT('Ctrl Pts',(94.3067450063401,198.761810344307,7.64687444080818));
#52182=CARTESIAN_POINT('Ctrl Pts',(94.3060713339544,198.753019238366,7.6468742802969));
#52183=CARTESIAN_POINT('Ctrl Pts',(94.3050831635476,198.744146943473,7.64687426049396));
#52184=CARTESIAN_POINT('Ctrl Pts',(94.3038917246871,198.733449601351,7.64687423661751));
#52185=CARTESIAN_POINT('Ctrl Pts',(94.3022427715504,198.722636012428,7.64687440510438));
#52186=CARTESIAN_POINT('Ctrl Pts',(94.3000382698902,198.711821137685,7.64687453926962));
#52187=CARTESIAN_POINT('Ctrl Pts',(94.2978364654147,198.701019494827,7.64687467327072));
#52188=CARTESIAN_POINT('Ctrl Pts',(94.2950817783548,198.690221112595,7.64687476649778));
#52189=CARTESIAN_POINT('Ctrl Pts',(94.2917086713201,198.679541469122,7.64687460353051));
#52190=CARTESIAN_POINT('Ctrl Pts',(94.2907478176375,198.676499296237,7.64687455710812));
#52191=CARTESIAN_POINT('Ctrl Pts',(94.2897385742556,198.67346722656,7.64687448296405));
#52192=CARTESIAN_POINT('Ctrl Pts',(94.2886770196345,198.670444918182,7.64687438486609));
#52193=CARTESIAN_POINT('Ctrl Pts',(94.2865592296025,198.664415445532,7.64687418916174));
#52194=CARTESIAN_POINT('Ctrl Pts',(94.2842322515173,198.658435123818,7.64687389943442));
#52195=CARTESIAN_POINT('Ctrl Pts',(94.2816950621963,198.652506439763,7.6468735550773));
#52196=CARTESIAN_POINT('Ctrl Pts',(94.2779305654624,198.643709890141,7.64687304414528));
#52197=CARTESIAN_POINT('Ctrl Pts',(94.273692313871,198.635027524859,7.64687247506619));
#52198=CARTESIAN_POINT('Ctrl Pts',(94.2689612285446,198.626461921669,7.64687200657096));
#52199=CARTESIAN_POINT('Ctrl Pts',(94.2640569248175,198.617582707545,7.64687152092278));
#52200=CARTESIAN_POINT('Ctrl Pts',(94.2586236445844,198.608829365785,7.646871137214));
#52201=CARTESIAN_POINT('Ctrl Pts',(94.2526868259085,198.600246721555,7.64687082915683));
#52202=CARTESIAN_POINT('Ctrl Pts',(94.245339150403,198.589624452588,7.64687044789134));
#52203=CARTESIAN_POINT('Ctrl Pts',(94.2372208217519,198.579264792792,7.64687016509108));
#52204=CARTESIAN_POINT('Ctrl Pts',(94.2284416275834,198.569303754724,7.64686981480205));
#52205=CARTESIAN_POINT('Ctrl Pts',(94.2185692707012,198.558102393774,7.64686942089592));
#52206=CARTESIAN_POINT('Ctrl Pts',(94.2078661480984,198.547410766134,7.64686892425871));
#52207=CARTESIAN_POINT('Ctrl Pts',(94.1965126599733,198.537424304525,7.64686831836545));
#52208=CARTESIAN_POINT('Ctrl Pts',(94.588494134975,198.156019016465,7.39535438320531));
#52209=CARTESIAN_POINT('Ctrl Pts',(94.5597575024888,198.18434075686,7.44310122556043));
#52210=CARTESIAN_POINT('Ctrl Pts',(94.4973169547706,198.245141954736,7.52151324004459));
#52211=CARTESIAN_POINT('Ctrl Pts',(94.3478842217812,198.390650435597,7.61715130396245));
#52212=CARTESIAN_POINT('Ctrl Pts',(94.2422432735749,198.492879587666,7.64688213156321));
#52213=CARTESIAN_POINT('Ctrl Pts',(94.1965126031356,198.537424108246,7.64688213156321));
#52214=CARTESIAN_POINT('Origin',(93.808,199.953767319886,-21.7413970254169));
#52215=CARTESIAN_POINT('',(93.8254464332139,201.143819877551,-27.24318088436));
#52216=CARTESIAN_POINT('Ctrl Pts',(94.808,200.143971902045,-27.2603998277807));
#52217=CARTESIAN_POINT('Ctrl Pts',(94.808,200.248716063362,-27.2585959697627));
#52218=CARTESIAN_POINT('Ctrl Pts',(94.7909257218929,200.353567868578,-27.2567902579487));
#52219=CARTESIAN_POINT('Ctrl Pts',(94.7584634871883,200.453348028959,-27.2550718877783));
#52220=CARTESIAN_POINT('Ctrl Pts',(94.7260878546797,200.55286199753,-27.2533581018464));
#52221=CARTESIAN_POINT('Ctrl Pts',(94.6784071141602,200.647328828868,-27.251731235499));
#52222=CARTESIAN_POINT('Ctrl Pts',(94.6171397564788,200.731624516161,-27.2502795321344));
#52223=CARTESIAN_POINT('Ctrl Pts',(94.6097269261955,200.741823578878,-27.2501038883483));
#52224=CARTESIAN_POINT('Ctrl Pts',(94.6021152480173,200.75187379041,-27.2499308080122));
#52225=CARTESIAN_POINT('Ctrl Pts',(94.5943078018156,200.761766116561,-27.2497604467088));
#52226=CARTESIAN_POINT('Ctrl Pts',(94.5717302287032,200.790372745559,-27.2492677958876));
#52227=CARTESIAN_POINT('Ctrl Pts',(94.5475155319868,200.81765900809,-27.2487978838388));
#52228=CARTESIAN_POINT('Ctrl Pts',(94.5218583359802,200.84352346138,-27.2483524575653));
#52229=CARTESIAN_POINT('Ctrl Pts',(94.4983587642529,200.867212861233,-27.2479444891083));
#52230=CARTESIAN_POINT('Ctrl Pts',(94.4736419786912,200.889716756695,-27.2475569368882));
#52231=CARTESIAN_POINT('Ctrl Pts',(94.4478547165447,200.910956074574,-27.2471911626687));
#52232=CARTESIAN_POINT('Ctrl Pts',(94.3594489068145,200.983770283564,-27.2459371882891));
#52233=CARTESIAN_POINT('Ctrl Pts',(94.258460495176,201.04171689459,-27.2449392571624));
#52234=CARTESIAN_POINT('Ctrl Pts',(94.1508610237613,201.081605378748,-27.2442523151786));
#52235=CARTESIAN_POINT('Ctrl Pts',(94.0467651514249,201.12019503444,-27.243587741049));
#52236=CARTESIAN_POINT('Ctrl Pts',(93.9364842787901,201.141882367962,-27.2432142513006));
#52237=CARTESIAN_POINT('Ctrl Pts',(93.8254464332139,201.143819877551,-27.24318088436));
#52238=CARTESIAN_POINT('',(93.8254464332139,199.958021840718,7.16410107498384));
#52239=CARTESIAN_POINT('',(93.8254464332139,200.953021868996,-21.7069591385756));
#52240=CARTESIAN_POINT('Ctrl Pts',(93.8254464332139,199.958021840718,7.16410107498387));
#52241=CARTESIAN_POINT('Ctrl Pts',(94.0842985311739,199.953408882992,7.16681532845951));
#52242=CARTESIAN_POINT('Ctrl Pts',(94.5963474453902,199.732722416511,7.16495614827027));
#52243=CARTESIAN_POINT('Ctrl Pts',(94.8080000000001,199.217010660174,7.15292934106703));
#52244=CARTESIAN_POINT('Ctrl Pts',(94.808,198.958173865212,7.14688213156322));
#52245=CARTESIAN_POINT('Ctrl Pts',(94.8079981395093,198.956279990929,7.14684951609073));
#52246=CARTESIAN_POINT('Ctrl Pts',(94.8084354124969,199.178816220067,7.15068193745122));
#52247=CARTESIAN_POINT('Ctrl Pts',(94.6296400361945,199.698885405889,7.1596383409294));
#52248=CARTESIAN_POINT('Ctrl Pts',(94.1200382757342,199.953479556715,7.16402284976045));
#52249=CARTESIAN_POINT('Ctrl Pts',(93.8235527640682,199.958052967612,7.16410161103757));
#52250=CARTESIAN_POINT('Ctrl Pts',(94.8080068739237,198.95627797656,7.27775463030914));
#52251=CARTESIAN_POINT('Ctrl Pts',(94.8074175055362,199.179053690777,7.28095019035296));
#52252=CARTESIAN_POINT('Ctrl Pts',(94.6264850079648,199.697386530731,7.28838259684584));
#52253=CARTESIAN_POINT('Ctrl Pts',(94.1189437756585,199.949104775589,7.29198989720438));
#52254=CARTESIAN_POINT('Ctrl Pts',(93.8234823392132,199.953644342809,7.29205487775326));
#52255=CARTESIAN_POINT('Ctrl Pts',(94.6992831698544,198.956486426503,7.53884049642534));
#52256=CARTESIAN_POINT('Ctrl Pts',(94.6977938776683,199.154769916544,7.53995755378403));
#52257=CARTESIAN_POINT('Ctrl Pts',(94.5342118329145,199.614790636964,7.54253129400137));
#52258=CARTESIAN_POINT('Ctrl Pts',(94.0834378101823,199.837146742236,7.54375789667953));
#52259=CARTESIAN_POINT('Ctrl Pts',(93.8217338839738,199.841148210775,7.54378030510754));
#52260=CARTESIAN_POINT('Ctrl Pts',(94.4379164316903,198.956980000461,7.64729287012322));
#52261=CARTESIAN_POINT('Ctrl Pts',(94.4375512680901,199.097264446228,7.64726763265466));
#52262=CARTESIAN_POINT('Ctrl Pts',(94.323539621379,199.423831225726,7.64724636961281));
#52263=CARTESIAN_POINT('Ctrl Pts',(94.0037550642704,199.582599218535,7.6472745479744));
#52264=CARTESIAN_POINT('Ctrl Pts',(93.8177533250828,199.585457687733,7.64727392654862));
#52265=CARTESIAN_POINT('Ctrl Pts',(94.3065115340813,198.957229186855,7.64687979289288));
#52266=CARTESIAN_POINT('Ctrl Pts',(94.306736853898,199.068231869342,7.64688005605682));
#52267=CARTESIAN_POINT('Ctrl Pts',(94.2176209932232,199.327660781749,7.64688024246724));
#52268=CARTESIAN_POINT('Ctrl Pts',(93.963564172588,199.45467392828,7.64687989513273));
#52269=CARTESIAN_POINT('Ctrl Pts',(93.8157537462381,199.456955459948,7.64687990172288));
#52270=CARTESIAN_POINT('',(93.8167232166069,199.458394566163,7.64688213156321));
#52271=CARTESIAN_POINT('Origin',(93.8167232166069,199.458394566163,7.14688213156318));
#52272=CARTESIAN_POINT('Origin',(93.808,198.958173865212,7.64688213156321));
#52273=CARTESIAN_POINT('Origin',(89.9994582683348,175.127782084793,7.51482686907747));
#52274=CARTESIAN_POINT('',(86.5142447147629,173.869046876173,-27.24318088436));
#52275=CARTESIAN_POINT('',(90.0201350797319,173.930257788009,-27.24318088436));
#52276=CARTESIAN_POINT('',(92.3900544567174,175.157433310379,7.16410109013746));
#52277=CARTESIAN_POINT('',(92.4027054156396,175.157654188622,7.16410107498384));
#52278=CARTESIAN_POINT('',(92.132181474027,174.898434148668,-0.220414921493325));
#52279=CARTESIAN_POINT('',(92.4483358392546,175.215969219997,8.83306155766338));
#52280=CARTESIAN_POINT('',(90.1427940937634,174.79749156162,-2.14154398335731));
#52281=CARTESIAN_POINT('Origin',(90.1427940937627,174.866094759481,-0.150943983357329));
#52282=CARTESIAN_POINT('',(87.1715542099088,174.745615352255,-2.14154398343091));
#52283=CARTESIAN_POINT('',(84.2986286668078,174.69545565705,-2.14154398343134));
#52284=CARTESIAN_POINT('',(87.401760263096,175.052611327085,6.64967050863571));
#52285=CARTESIAN_POINT('Origin',(92.3939821990326,175.657281463177,7.14688213156321));
#52286=CARTESIAN_POINT('',(92.4580781459962,175.658400543358,7.64688213156321));
#52287=CARTESIAN_POINT('Ctrl Pts',(92.4580781461372,175.658400543056,7.64688213156321));
#52288=CARTESIAN_POINT('Ctrl Pts',(92.4575574117176,175.643474222982,7.64688213156199));
#52289=CARTESIAN_POINT('Ctrl Pts',(92.4569319298711,175.627907777024,7.64618414317021));
#52290=CARTESIAN_POINT('Ctrl Pts',(92.4561971408147,175.611892640645,7.64465020469776));
#52291=CARTESIAN_POINT('Ctrl Pts',(92.4554662793992,175.595963109384,7.64312446553002));
#52292=CARTESIAN_POINT('Ctrl Pts',(92.4546272600264,175.57959013038,7.64077137705351));
#52293=CARTESIAN_POINT('Ctrl Pts',(92.4536811943323,175.562985127195,7.63750099439559));
#52294=CARTESIAN_POINT('Ctrl Pts',(92.4527327104177,175.546337680276,7.63422225237443));
#52295=CARTESIAN_POINT('Ctrl Pts',(92.4516766366435,175.529457665409,7.63002134263794));
#52296=CARTESIAN_POINT('Ctrl Pts',(92.4505198314881,175.512573085595,7.62485755230169));
#52297=CARTESIAN_POINT('Ctrl Pts',(92.4493546891136,175.495566816802,7.61965654597395));
#52298=CARTESIAN_POINT('Ctrl Pts',(92.4480873830196,175.478556741658,7.61347868666702));
#52299=CARTESIAN_POINT('Ctrl Pts',(92.4467305183084,175.461779861962,7.6063346793745));
#52300=CARTESIAN_POINT('Ctrl Pts',(92.4453752569741,175.44502280713,7.59919911399611));
#52301=CARTESIAN_POINT('Ctrl Pts',(92.4439307006136,175.428499320138,7.59109986780235));
#52302=CARTESIAN_POINT('Ctrl Pts',(92.4424143786469,175.412436354078,7.58209840053227));
#52303=CARTESIAN_POINT('Ctrl Pts',(92.4409154038356,175.396557152928,7.57319991261383));
#52304=CARTESIAN_POINT('Ctrl Pts',(92.439346365422,175.381128849814,7.56342010506228));
#52305=CARTESIAN_POINT('Ctrl Pts',(92.437728134602,175.366348444421,7.55286367022857));
#52306=CARTESIAN_POINT('Ctrl Pts',(92.4371994670963,175.361519763645,7.54941493843909));
#52307=CARTESIAN_POINT('Ctrl Pts',(92.4366655764059,175.356760000412,7.54588365633343));
#52308=CARTESIAN_POINT('Ctrl Pts',(92.4361272631075,175.352075271728,7.54227442801218));
#52309=CARTESIAN_POINT('Ctrl Pts',(92.4344470218715,175.33745279382,7.53100891725151));
#52310=CARTESIAN_POINT('Ctrl Pts',(92.4327235682587,175.323564552409,7.51898172393686));
#52311=CARTESIAN_POINT('Ctrl Pts',(92.4309871129368,175.310535264538,7.5064095265641));
#52312=CARTESIAN_POINT('Ctrl Pts',(92.4285293925213,175.292094049037,7.48861526156851));
#52313=CARTESIAN_POINT('Ctrl Pts',(92.425983236527,175.275179101694,7.46955944546615));
#52314=CARTESIAN_POINT('Ctrl Pts',(92.4233792842942,175.259866307217,7.44949115097582));
#52315=CARTESIAN_POINT('Ctrl Pts',(92.4206467168277,175.243797178343,7.42843163692521));
#52316=CARTESIAN_POINT('Ctrl Pts',(92.4178503982264,175.229491468783,7.40625645673914));
#52317=CARTESIAN_POINT('Ctrl Pts',(92.4150211587967,175.21705946503,7.38320235614267));
#52318=CARTESIAN_POINT('Ctrl Pts',(92.4146763731061,175.215544437014,7.38039286469005));
#52319=CARTESIAN_POINT('Ctrl Pts',(92.4143310943606,175.214057272113,7.37757026879221));
#52320=CARTESIAN_POINT('Ctrl Pts',(92.4139853752204,175.212598202006,7.37473495647293));
#52321=CARTESIAN_POINT('Ctrl Pts',(92.4111121849465,175.200472214306,7.35117134418933));
#52322=CARTESIAN_POINT('Ctrl Pts',(92.4082086993369,175.190282991001,7.32673180735633));
#52323=CARTESIAN_POINT('Ctrl Pts',(92.4053042479642,175.182064638278,7.30166358851792));
#52324=CARTESIAN_POINT('Ctrl Pts',(92.4024155677942,175.1738909113,7.27673149038139));
#52325=CARTESIAN_POINT('Ctrl Pts',(92.3995257881666,175.167666400826,7.25117624010856));
#52326=CARTESIAN_POINT('Ctrl Pts',(92.3966635846188,175.163471936997,7.22522390657092));
#52327=CARTESIAN_POINT('Ctrl Pts',(92.3944391693701,175.160212130646,7.20505456309265));
#52328=CARTESIAN_POINT('Ctrl Pts',(92.3922313850039,175.158179330863,7.18464486202998));
#52329=CARTESIAN_POINT('Ctrl Pts',(92.3900544565556,175.157433310377,7.16410109015469));
#52330=CARTESIAN_POINT('',(92.3939821990326,175.657281463177,7.64688213156321));
#52331=CARTESIAN_POINT('Origin',(87.4192066963098,174.053356777975,6.68410839547698));
#52332=CARTESIAN_POINT('Ctrl Pts',(85.5296529400224,172.866617252033,-27.2734883019346));
#52333=CARTESIAN_POINT('Ctrl Pts',(85.5298131831374,173.126031503503,-27.2673688642598));
#52334=CARTESIAN_POINT('Ctrl Pts',(85.7419755807171,173.64289204507,-27.2606085418602));
#52335=CARTESIAN_POINT('Ctrl Pts',(86.2549332342024,173.864236003011,-27.2514051539424));
#52336=CARTESIAN_POINT('Ctrl Pts',(86.5142447147629,173.869046876173,-27.2431808843601));
#52337=CARTESIAN_POINT('Ctrl Pts',(87.1715542099087,174.745615352255,-2.14154398343074));
#52338=CARTESIAN_POINT('Ctrl Pts',(87.0911465884363,174.744311017325,-2.13865578110637));
#52339=CARTESIAN_POINT('Ctrl Pts',(87.011262478566,174.732682417908,-2.13542310750253));
#52340=CARTESIAN_POINT('Ctrl Pts',(86.9338782366205,174.711820407197,-2.13195521053827));
#52341=CARTESIAN_POINT('Ctrl Pts',(86.85266348359,174.689925729353,-2.12831565307273));
#52342=CARTESIAN_POINT('Ctrl Pts',(86.7742004569075,174.657860297928,-2.12441694231066));
#52343=CARTESIAN_POINT('Ctrl Pts',(86.7007717353298,174.616827324704,-2.12038211212884));
#52344=CARTESIAN_POINT('Ctrl Pts',(86.6279384370741,174.576127082171,-2.11637999982551));
#52345=CARTESIAN_POINT('Ctrl Pts',(86.5600563780844,174.526603106672,-2.1122438780246));
#52346=CARTESIAN_POINT('Ctrl Pts',(86.4993778124273,174.469387468918,-2.10809191638259));
#52347=CARTESIAN_POINT('Ctrl Pts',(86.4918468366428,174.46228628619,-2.10757660554348));
#52348=CARTESIAN_POINT('Ctrl Pts',(86.4844268739979,174.455066579113,-2.10706104925901));
#52349=CARTESIAN_POINT('Ctrl Pts',(86.4771222777359,174.447730477971,-2.10654547239848));
#52350=CARTESIAN_POINT('Ctrl Pts',(86.4508145700367,174.421309304564,-2.10468860791798));
#52351=CARTESIAN_POINT('Ctrl Pts',(86.4259793222306,174.393353725039,-2.10282996739181));
#52352=CARTESIAN_POINT('Ctrl Pts',(86.4028396988799,174.363969548027,-2.10098115163564));
#52353=CARTESIAN_POINT('Ctrl Pts',(86.3638276953626,174.314429605238,-2.09786416024434));
#52354=CARTESIAN_POINT('Ctrl Pts',(86.3296376148826,174.260826594299,-2.09477509039274));
#52355=CARTESIAN_POINT('Ctrl Pts',(86.3007594135464,174.204515564656,-2.09177879843483));
#52356=CARTESIAN_POINT('Ctrl Pts',(86.2958408478201,174.194924610663,-2.09126846682662));
#52357=CARTESIAN_POINT('Ctrl Pts',(86.2910762950856,174.185255191005,-2.09076082700978));
#52358=CARTESIAN_POINT('Ctrl Pts',(86.2864680728093,174.175514102111,-2.09025619933178));
#52359=CARTESIAN_POINT('Ctrl Pts',(86.2584036292631,174.116190088867,-2.08718297626831));
#52360=CARTESIAN_POINT('Ctrl Pts',(86.2361413175708,174.054206532269,-2.08422156230314));
#52361=CARTESIAN_POINT('Ctrl Pts',(86.220079103714,173.99072857487,-2.08142689981689));
#52362=CARTESIAN_POINT('Ctrl Pts',(86.2045187485997,173.929233965977,-2.07871955566752));
#52363=CARTESIAN_POINT('Ctrl Pts',(86.1947773003701,173.866338246169,-2.07616876040885));
#52364=CARTESIAN_POINT('Ctrl Pts',(86.1911687051056,173.803104550078,-2.07382290776358));
#52365=CARTESIAN_POINT('Ctrl Pts',(86.1900965482198,173.7843170614,-2.07312592683826));
#52366=CARTESIAN_POINT('Ctrl Pts',(86.1895654320339,173.765499690922,-2.0724470236659));
#52367=CARTESIAN_POINT('Ctrl Pts',(86.1895827024854,173.746680125956,-2.07178742922114));
#52368=CARTESIAN_POINT('Origin',(84.3160751000216,173.696201107939,-2.10710609659007));
#52369=CARTESIAN_POINT('',(87.1789619709885,173.797155729547,-1.10840552161814));
#52370=CARTESIAN_POINT('Origin',(87.1795974208733,173.746196628071,-2.10710609659005));
#52371=CARTESIAN_POINT('Ctrl Pts',(87.1789619709909,173.797155729357,-1.10840552543165));
#52372=CARTESIAN_POINT('Ctrl Pts',(87.1778494700524,173.861432992576,-1.11168600420869));
#52373=CARTESIAN_POINT('Ctrl Pts',(87.1768020173329,173.925347088625,-1.12137170696999));
#52374=CARTESIAN_POINT('Ctrl Pts',(87.1758355135761,173.987809246346,-1.13708528739242));
#52375=CARTESIAN_POINT('Ctrl Pts',(87.1748381316581,174.052266964413,-1.15330089014545));
#52376=CARTESIAN_POINT('Ctrl Pts',(87.1739269766789,174.115177048759,-1.17593540005358));
#52377=CARTESIAN_POINT('Ctrl Pts',(87.173118982457,174.175345531925,-1.20451999868382));
#52378=CARTESIAN_POINT('Ctrl Pts',(87.1729134115147,174.190653675774,-1.21179252949555));
#52379=CARTESIAN_POINT('Ctrl Pts',(87.1727145145308,174.205784431129,-1.21944995832556));
#52380=CARTESIAN_POINT('Ctrl Pts',(87.1725225622056,174.220718339175,-1.2274840673131));
#52381=CARTESIAN_POINT('Ctrl Pts',(87.1717987893504,174.277027931964,-1.2577773705886));
#52382=CARTESIAN_POINT('Ctrl Pts',(87.1711738269539,174.33053589395,-1.29342855783435));
#52383=CARTESIAN_POINT('Ctrl Pts',(87.1706668068715,174.379872176095,-1.33386695297889));
#52384=CARTESIAN_POINT('Ctrl Pts',(87.1705860280148,174.387732473155,-1.34030963136209));
#52385=CARTESIAN_POINT('Ctrl Pts',(87.1705082407763,174.395486966803,-1.34687376036693));
#52386=CARTESIAN_POINT('Ctrl Pts',(87.1704335199793,174.403130224343,-1.35355696330431));
#52387=CARTESIAN_POINT('Ctrl Pts',(87.1701575943093,174.431354909333,-1.37823640092123));
#52388=CARTESIAN_POINT('Ctrl Pts',(87.1699234916137,174.458062348841,-1.40453967678208));
#52389=CARTESIAN_POINT('Ctrl Pts',(87.1697307921353,174.483158336269,-1.432237853163));
#52390=CARTESIAN_POINT('Ctrl Pts',(87.1693008861445,174.539146631791,-1.49403154385063));
#52391=CARTESIAN_POINT('Ctrl Pts',(87.1690751756854,174.58723151609,-1.56288752997292));
#52392=CARTESIAN_POINT('Ctrl Pts',(87.1690517829512,174.626407845235,-1.63650327144973));
#52393=CARTESIAN_POINT('Ctrl Pts',(87.1690272517657,174.667490763738,-1.71370166072372));
#52394=CARTESIAN_POINT('Ctrl Pts',(87.1692251994689,174.698778369561,-1.79613632853551));
#52395=CARTESIAN_POINT('Ctrl Pts',(87.1696431339489,174.71906064701,-1.88118364018119));
#52396=CARTESIAN_POINT('Ctrl Pts',(87.1700152443895,174.737119092913,-1.95690601803044));
#52397=CARTESIAN_POINT('Ctrl Pts',(87.1705617376377,174.746453160721,-2.03470114428808));
#52398=CARTESIAN_POINT('Ctrl Pts',(87.1712807385124,174.746162525889,-2.11271584986621));
#52399=CARTESIAN_POINT('Ctrl Pts',(87.1713692808396,174.746126735273,-2.12232307543579));
#52400=CARTESIAN_POINT('Ctrl Pts',(87.1714604391614,174.745944922818,-2.13193361300321));
#52401=CARTESIAN_POINT('Ctrl Pts',(87.1715542099087,174.745615352255,-2.14154398343074));
#52402=CARTESIAN_POINT('Ctrl Pts',(90.1427940937631,174.79749156162,-2.1415439833573));
#52403=CARTESIAN_POINT('Ctrl Pts',(90.1426332553319,174.806703675756,-1.87416250676385));
#52404=CARTESIAN_POINT('Ctrl Pts',(90.1462702359378,174.598393508806,-1.33392893350676));
#52405=CARTESIAN_POINT('Ctrl Pts',(90.1555701349673,174.065736415088,-1.10710609659087));
#52406=CARTESIAN_POINT('Ctrl Pts',(90.160240526977,173.79823701251,-1.10710609659003));
#52407=CARTESIAN_POINT('Ctrl Pts',(92.1479456503907,174.898931530865,-0.213970460976632));
#52408=CARTESIAN_POINT('Ctrl Pts',(92.1341806346527,174.883444929282,-0.656267723127831));
#52409=CARTESIAN_POINT('Ctrl Pts',(91.7481591600787,174.841497795342,-1.67783228612083));
#52410=CARTESIAN_POINT('Ctrl Pts',(90.7252511520856,174.807036899937,-2.15971690400954));
#52411=CARTESIAN_POINT('Ctrl Pts',(90.1358019835425,174.796816988674,-2.15757446123197));
#52412=CARTESIAN_POINT('Ctrl Pts',(92.1427675351961,174.898846815574,-0.213804832590027));
#52413=CARTESIAN_POINT('Ctrl Pts',(92.1290121751361,174.883400941734,-0.654955458550856));
#52414=CARTESIAN_POINT('Ctrl Pts',(91.7439127167867,174.841562701659,-1.67383365196211));
#52415=CARTESIAN_POINT('Ctrl Pts',(90.7236868491643,174.807192741531,-2.15438060737083));
#52416=CARTESIAN_POINT('Ctrl Pts',(90.1358175314042,174.797001573487,-2.15222665966104));
#52417=CARTESIAN_POINT('Ctrl Pts',(92.1375894200017,174.898762100284,-0.213639204203425));
#52418=CARTESIAN_POINT('Ctrl Pts',(92.1238437156197,174.883356954185,-0.653643193973882));
#52419=CARTESIAN_POINT('Ctrl Pts',(91.7396662734946,174.841627607976,-1.66983501780339));
#52420=CARTESIAN_POINT('Ctrl Pts',(90.722122546243,174.807348583126,-2.14904431073211));
#52421=CARTESIAN_POINT('Ctrl Pts',(90.1358330792658,174.797186158298,-2.1468788580901));
#52422=CARTESIAN_POINT('Ctrl Pts',(92.1324113048072,174.898677384993,-0.213473575816822));
#52423=CARTESIAN_POINT('Ctrl Pts',(92.1186752561031,174.883312966635,-0.652330929396908));
#52424=CARTESIAN_POINT('Ctrl Pts',(91.7354198302025,174.841692514293,-1.66583638364467));
#52425=CARTESIAN_POINT('Ctrl Pts',(90.7205582433217,174.807504424721,-2.14370801409339));
#52426=CARTESIAN_POINT('Ctrl Pts',(90.1358486271275,174.797370743109,-2.14153105651917));
#52427=CARTESIAN_POINT('Ctrl Pts',(91.8365190079795,174.893836511246,-0.204009096582349));
#52428=CARTESIAN_POINT('Ctrl Pts',(91.8233347123012,174.880799392397,-0.577344382141235));
#52429=CARTESIAN_POINT('Ctrl Pts',(91.4927659277994,174.845401446701,-1.43734300314641));
#52430=CARTESIAN_POINT('Ctrl Pts',(90.631169504962,174.816409658707,-1.83877677759525));
#52431=CARTESIAN_POINT('Ctrl Pts',(90.1367370763674,174.80791844661,-1.83594239532302));
#52432=CARTESIAN_POINT('Ctrl Pts',(91.3284809486703,174.639823190962,-0.179143512556262));
#52433=CARTESIAN_POINT('Ctrl Pts',(91.3164693291316,174.628031061611,-0.439754671726332));
#52434=CARTESIAN_POINT('Ctrl Pts',(91.0782429177898,174.59630546227,-1.03433635238684));
#52435=CARTESIAN_POINT('Ctrl Pts',(90.4824428708872,174.570725650867,-1.3024233584167));
#52436=CARTESIAN_POINT('Ctrl Pts',(90.1428500564667,174.563145012488,-1.29854328201719));
#52437=CARTESIAN_POINT('Ctrl Pts',(91.1500812122202,174.121273127634,-0.155384960053511));
#52438=CARTESIAN_POINT('Ctrl Pts',(91.1414992226583,174.106972269251,-0.37438444819255));
#52439=CARTESIAN_POINT('Ctrl Pts',(90.9451968885778,174.068309642925,-0.877261048153097));
#52440=CARTESIAN_POINT('Ctrl Pts',(90.4411954372544,174.036704664723,-1.1093113646223));
#52441=CARTESIAN_POINT('Ctrl Pts',(90.15281307962,174.027331106755,-1.10705729236403));
#52442=CARTESIAN_POINT('Ctrl Pts',(91.1503515862277,173.89930778679,-0.147619228952935));
#52443=CARTESIAN_POINT('Ctrl Pts',(91.1435168996582,173.883942816881,-0.366011404568282));
#52444=CARTESIAN_POINT('Ctrl Pts',(90.9527969845929,173.842320830643,-0.870371912332141));
#52445=CARTESIAN_POINT('Ctrl Pts',(90.4477618457947,173.808131401498,-1.1081824099264));
#52446=CARTESIAN_POINT('Ctrl Pts',(90.1567862519816,173.797997325694,-1.10709967823434));
#52447=CARTESIAN_POINT('Ctrl Pts',(91.1502351825801,173.899179599557,-0.151077471681486));
#52448=CARTESIAN_POINT('Ctrl Pts',(91.1499184399594,174.158114506471,-0.160148022467043));
#52449=CARTESIAN_POINT('Ctrl Pts',(91.361158978084,174.674014272164,-0.185618940935704));
#52450=CARTESIAN_POINT('Ctrl Pts',(91.8732846410584,174.894231108196,-0.21122658292331));
#52451=CARTESIAN_POINT('Ctrl Pts',(92.1321814740269,174.898434148666,-0.220414921493259));
#52452=CARTESIAN_POINT('Origin',(92.4657850187918,174.21671470662,8.86749909006539));
#52453=CARTESIAN_POINT('Ctrl Pts',(92.3900544582942,175.157433310971,7.16410110656165));
#52454=CARTESIAN_POINT('Ctrl Pts',(92.1311582647348,175.153229298232,7.1732894674417));
#52455=CARTESIAN_POINT('Ctrl Pts',(91.6190346404722,174.933011608068,7.19889708926895));
#52456=CARTESIAN_POINT('Ctrl Pts',(91.4077952038469,174.417113048608,7.22436794804212));
#52457=CARTESIAN_POINT('Ctrl Pts',(91.408111962039,174.158178764039,7.23343848699467));
#52458=CARTESIAN_POINT('Ctrl Pts',(92.4580781461725,175.658400544065,7.64688213156321));
#52459=CARTESIAN_POINT('Ctrl Pts',(92.4542467512616,175.548577523003,7.64688213178447));
#52460=CARTESIAN_POINT('Ctrl Pts',(92.4413193125457,175.366051775059,7.58422923350223));
#52461=CARTESIAN_POINT('Ctrl Pts',(92.4142940925645,175.198112974184,7.38206453317408));
#52462=CARTESIAN_POINT('Ctrl Pts',(92.3978022409209,175.160088427951,7.23721728112895));
#52463=CARTESIAN_POINT('Ctrl Pts',(92.3900544549481,175.157433309826,7.16410107498384));
#52464=CARTESIAN_POINT('Ctrl Pts',(92.152229972483,175.658400544044,7.64688213155244));
#52465=CARTESIAN_POINT('Ctrl Pts',(92.1491323100661,175.551695698094,7.64809145810835));
#52466=CARTESIAN_POINT('Ctrl Pts',(92.1382494472996,175.370710749088,7.58885146714449));
#52467=CARTESIAN_POINT('Ctrl Pts',(92.11521012338,175.19949210892,7.3931282646169));
#52468=CARTESIAN_POINT('Ctrl Pts',(92.1009090236002,175.15685947848,7.24795555982821));
#52469=CARTESIAN_POINT('Ctrl Pts',(92.0941727236245,175.152629276973,7.17460198588617));
#52470=CARTESIAN_POINT('Ctrl Pts',(91.6234925407563,175.658400544537,7.91020744835024));
#52471=CARTESIAN_POINT('Ctrl Pts',(91.6225988580556,175.497008387864,7.9120608285523));
#52472=CARTESIAN_POINT('Ctrl Pts',(91.6169152847711,175.226508741358,7.82583210384968));
#52473=CARTESIAN_POINT('Ctrl Pts',(91.6016841859891,174.967651416699,7.52990434521083));
#52474=CARTESIAN_POINT('Ctrl Pts',(91.5913247272053,174.905021993798,7.31234475258481));
#52475=CARTESIAN_POINT('Ctrl Pts',(91.5861952327773,174.898653505276,7.2012487128651));
#52476=CARTESIAN_POINT('Ctrl Pts',(91.4506818586213,175.658400545618,8.45253523383132));
#52477=CARTESIAN_POINT('Ctrl Pts',(91.4507115868589,175.379389995681,8.45307683175145));
#52478=CARTESIAN_POINT('Ctrl Pts',(91.4451674961181,174.915300421776,8.29567926972696));
#52479=CARTESIAN_POINT('Ctrl Pts',(91.427279376085,174.485578526777,7.78211984672825));
#52480=CARTESIAN_POINT('Ctrl Pts',(91.4143541136376,174.387415515305,7.41261239928972));
#52481=CARTESIAN_POINT('Ctrl Pts',(91.4078385584573,174.380122697412,7.22566363885776));
#52482=CARTESIAN_POINT('Ctrl Pts',(91.4586873191182,175.658400546081,8.68178162826571));
#52483=CARTESIAN_POINT('Ctrl Pts',(91.4586873191413,175.329132165021,8.68178162892947));
#52484=CARTESIAN_POINT('Ctrl Pts',(91.4521236568846,174.782117441111,8.49382293408278));
#52485=CARTESIAN_POINT('Ctrl Pts',(91.430944416186,174.279346796928,7.88732883309831));
#52486=CARTESIAN_POINT('Ctrl Pts',(91.4157698836855,174.165872035157,7.45278707696293));
#52487=CARTESIAN_POINT('Ctrl Pts',(91.4081100611428,174.158178760716,7.2334384585276));
#52488=CARTESIAN_POINT('Ctrl Pts',(91.4225478380921,174.231907314333,7.64688213156321));
#52489=CARTESIAN_POINT('Ctrl Pts',(91.4225579186486,174.327063308186,7.64688213156321));
#52490=CARTESIAN_POINT('Ctrl Pts',(91.4353128943839,174.422070191513,7.64688213156321));
#52491=CARTESIAN_POINT('Ctrl Pts',(91.4820727298188,174.605486226153,7.64688213156321));
#52492=CARTESIAN_POINT('Ctrl Pts',(91.5157652786906,174.693843555941,7.64688213156321));
#52493=CARTESIAN_POINT('Ctrl Pts',(91.630220499852,174.920323122786,7.64688213156321));
#52494=CARTESIAN_POINT('Ctrl Pts',(91.7246299952151,175.04421696745,7.64688213156321));
#52495=CARTESIAN_POINT('Ctrl Pts',(91.9329057394184,175.258809574472,7.64688213156321));
#52496=CARTESIAN_POINT('Ctrl Pts',(92.043380049249,175.351567517959,7.64688213156321));
#52497=CARTESIAN_POINT('Ctrl Pts',(92.2545563708515,175.513976841964,7.64688213156321));
#52498=CARTESIAN_POINT('Ctrl Pts',(92.36508014495,175.591716019772,7.64688213156321));
#52499=CARTESIAN_POINT('Ctrl Pts',(92.4556624038968,175.656667501019,7.64688213156321));
#52500=CARTESIAN_POINT('Ctrl Pts',(92.4568703684369,175.657533941067,7.64688213156321));
#52501=CARTESIAN_POINT('Ctrl Pts',(92.4580781461384,175.658400543095,7.64688213156321));
#52502=CARTESIAN_POINT('Ctrl Pts',(87.1789619709909,173.797155729356,-1.1084055254316));
#52503=CARTESIAN_POINT('Ctrl Pts',(87.176403699278,173.94496567592,-1.11594920990802));
#52504=CARTESIAN_POINT('Ctrl Pts',(87.1730968638422,174.162937546718,-1.17799233315784));
#52505=CARTESIAN_POINT('Ctrl Pts',(87.1681527929127,174.593436965081,-1.47401575936871));
#52506=CARTESIAN_POINT('Ctrl Pts',(87.1686673018121,174.755761799348,-1.84567072874016));
#52507=CARTESIAN_POINT('Ctrl Pts',(87.1715542099087,174.745615352255,-2.14154398343074));
#52508=CARTESIAN_POINT('Ctrl Pts',(86.8876767432137,173.796754385306,-1.1086445247244));
#52509=CARTESIAN_POINT('Ctrl Pts',(86.8859728061011,173.98704243779,-1.11908798950353));
#52510=CARTESIAN_POINT('Ctrl Pts',(86.9184121693632,174.258518240082,-1.21591187010101));
#52511=CARTESIAN_POINT('Ctrl Pts',(87.036891035459,174.669567695381,-1.58562769787986));
#52512=CARTESIAN_POINT('Ctrl Pts',(87.1128683165843,174.752915077633,-1.90000351529618));
#52513=CARTESIAN_POINT('Ctrl Pts',(87.1715542099087,174.745615352255,-2.14154398343074));
#52514=CARTESIAN_POINT('Ctrl Pts',(86.3834312455234,173.78383232869,-1.34870490779398));
#52515=CARTESIAN_POINT('Ctrl Pts',(86.3837289718135,174.010501659913,-1.36058836946207));
#52516=CARTESIAN_POINT('Ctrl Pts',(86.4767951735555,174.327746165618,-1.46617377214665));
#52517=CARTESIAN_POINT('Ctrl Pts',(86.8051445202107,174.721228612719,-1.79709874264589));
#52518=CARTESIAN_POINT('Ctrl Pts',(87.0152200924356,174.747933314631,-1.99508589176921));
#52519=CARTESIAN_POINT('Ctrl Pts',(87.1715542099087,174.745615352255,-2.14154398343074));
#52520=CARTESIAN_POINT('Ctrl Pts',(86.1952939946598,173.757815964742,-1.85368199216261));
#52521=CARTESIAN_POINT('Ctrl Pts',(86.1956295382574,173.937194257898,-1.86115292338208));
#52522=CARTESIAN_POINT('Ctrl Pts',(86.2693802086556,174.197521046936,-1.90007342854037));
#52523=CARTESIAN_POINT('Ctrl Pts',(86.5951107432401,174.626384921222,-2.01765103593503));
#52524=CARTESIAN_POINT('Ctrl Pts',(86.917571868287,174.742951551629,-2.0901682682423));
#52525=CARTESIAN_POINT('Ctrl Pts',(87.1715542099087,174.745615352255,-2.14154398343074));
#52526=CARTESIAN_POINT('Ctrl Pts',(86.1895827024852,173.746680125956,-2.07178742922945));
#52527=CARTESIAN_POINT('Ctrl Pts',(86.1894469459476,173.894613663057,-2.07697225360535));
#52528=CARTESIAN_POINT('Ctrl Pts',(86.2400676545911,174.11533677942,-2.08650485663732));
#52529=CARTESIAN_POINT('Ctrl Pts',(86.5131985969446,174.560022874758,-2.11176009088795));
#52530=CARTESIAN_POINT('Ctrl Pts',(86.8757226293661,174.740816510342,-2.1309178581593));
#52531=CARTESIAN_POINT('Ctrl Pts',(87.1715542099087,174.745615352255,-2.14154398343074));
#52532=CARTESIAN_POINT('Ctrl Pts',(87.1789619709911,173.797155729344,-1.10840552543102));
#52533=CARTESIAN_POINT('Ctrl Pts',(86.9845838041588,173.796887890718,-1.10856501169816));
#52534=CARTESIAN_POINT('Ctrl Pts',(86.7915969651452,173.793510357291,-1.16970820899175));
#52535=CARTESIAN_POINT('Ctrl Pts',(86.6297606161524,173.787828099176,-1.27683886100844));
#52536=CARTESIAN_POINT('Ctrl Pts',(86.5793922142414,173.786059607348,-1.31018118349249));
#52537=CARTESIAN_POINT('Ctrl Pts',(86.5320410330312,173.784067886713,-1.34797770806222));
#52538=CARTESIAN_POINT('Ctrl Pts',(86.4886034677157,173.781877240604,-1.38977557794613));
#52539=CARTESIAN_POINT('Ctrl Pts',(86.4624586915262,173.780558705557,-1.41493343256743));
#52540=CARTESIAN_POINT('Ctrl Pts',(86.4377306296319,173.779168048644,-1.44154191098683));
#52541=CARTESIAN_POINT('Ctrl Pts',(86.4146150449938,173.777710556386,-1.46950253015388));
#52542=CARTESIAN_POINT('Ctrl Pts',(86.2990011160167,173.770420824845,-1.60934917860072));
#52543=CARTESIAN_POINT('Ctrl Pts',(86.2237277845687,173.761459037029,-1.78302308706133));
#52544=CARTESIAN_POINT('Ctrl Pts',(86.1985757734784,173.752088946768,-1.96328772681895));
#52545=CARTESIAN_POINT('Ctrl Pts',(86.1935564376627,173.750219051376,-1.99926134178786));
#52546=CARTESIAN_POINT('Ctrl Pts',(86.1905329913987,173.748332899093,-2.03549735973557));
#52547=CARTESIAN_POINT('Ctrl Pts',(86.1895829157865,173.746440535637,-2.07177928358099));
#52548=CARTESIAN_POINT('Ctrl Pts',(87.179843568536,173.746200925674,-1.10710609659005));
#52549=CARTESIAN_POINT('Ctrl Pts',(87.1795496819989,173.763193222823,-1.10710609659005));
#52550=CARTESIAN_POINT('Ctrl Pts',(87.1792556888316,173.780185516198,-1.10753942719865));
#52551=CARTESIAN_POINT('Ctrl Pts',(87.1789619709911,173.797155729344,-1.10840552543102));
#52552=CARTESIAN_POINT('Ctrl Pts',(86.888396522066,173.746200925674,-1.10710609659005));
#52553=CARTESIAN_POINT('Ctrl Pts',(86.8881588681322,173.763113430284,-1.107195113574));
#52554=CARTESIAN_POINT('Ctrl Pts',(86.8879184143125,173.77987223102,-1.10770080893255));
#52555=CARTESIAN_POINT('Ctrl Pts',(86.8876767429837,173.796754360011,-1.10864452343395));
#52556=CARTESIAN_POINT('Ctrl Pts',(86.3836686740925,173.746200925674,-1.34734590982662));
#52557=CARTESIAN_POINT('Ctrl Pts',(86.3835948638065,173.7587451565,-1.34748378675642));
#52558=CARTESIAN_POINT('Ctrl Pts',(86.3835156984157,173.771317202662,-1.34793876885253));
#52559=CARTESIAN_POINT('Ctrl Pts',(86.3834309417481,173.783832272437,-1.34870464490493));
#52560=CARTESIAN_POINT('Ctrl Pts',(86.1953049181177,173.746200925674,-1.85326483046159));
#52561=CARTESIAN_POINT('Ctrl Pts',(86.1953038281928,173.750069034021,-1.85330645301504));
#52562=CARTESIAN_POINT('Ctrl Pts',(86.1953001571664,173.753956630378,-1.85344664385642));
#52563=CARTESIAN_POINT('Ctrl Pts',(86.1952939944374,173.757815879237,-1.85368198898091));
#52564=CARTESIAN_POINT('Ctrl Pts',(86.1895829157865,173.746440535637,-2.07177928358099));
#52565=CARTESIAN_POINT('Ctrl Pts',(86.1895829157865,173.746440535637,-2.07177928358099));
#52566=CARTESIAN_POINT('Ctrl Pts',(86.1895829157865,173.746440535637,-2.07177928358099));
#52567=CARTESIAN_POINT('Ctrl Pts',(86.1895829157865,173.746440535637,-2.07177928358099));
#52568=CARTESIAN_POINT('Origin',(92.6002743128591,199.479633092999,7.14688213156321));
#52569=CARTESIAN_POINT('',(92.4580781461549,199.482115759126,7.64688213156321));
#52570=CARTESIAN_POINT('',(92.3900544548231,199.983082992861,7.16410107503009));
#52571=CARTESIAN_POINT('Ctrl Pts',(92.3900544549516,199.98308299286,7.16410107501643));
#52572=CARTESIAN_POINT('Ctrl Pts',(92.3932787218342,199.981978056626,7.19452862720736));
#52573=CARTESIAN_POINT('Ctrl Pts',(92.3965730711108,199.977919120764,7.22464123916103));
#52574=CARTESIAN_POINT('Ctrl Pts',(92.3998878365639,199.971205065268,7.25406412810111));
#52575=CARTESIAN_POINT('Ctrl Pts',(92.4034562643004,199.963977216963,7.28573860234924));
#52576=CARTESIAN_POINT('Ctrl Pts',(92.4070484795701,199.953672274968,7.3166149465918));
#52577=CARTESIAN_POINT('Ctrl Pts',(92.4106056410796,199.940603026311,7.34623537875876));
#52578=CARTESIAN_POINT('Ctrl Pts',(92.4142153014197,199.927340893448,7.37629296792606));
#52579=CARTESIAN_POINT('Ctrl Pts',(92.4177890515334,199.911231535368,7.40505883509295));
#52580=CARTESIAN_POINT('Ctrl Pts',(92.4212660178689,199.89254911848,7.4320429186872));
#52581=CARTESIAN_POINT('Ctrl Pts',(92.4246028341257,199.874619755245,7.4579393238066));
#52582=CARTESIAN_POINT('Ctrl Pts',(92.4278506642055,199.854319615177,7.48219582524092));
#52583=CARTESIAN_POINT('Ctrl Pts',(92.4309537946281,199.831855928031,7.50434934225103));
#52584=CARTESIAN_POINT('Ctrl Pts',(92.4328389090972,199.818209507836,7.51780733781325));
#52585=CARTESIAN_POINT('Ctrl Pts',(92.4346705766546,199.803764028615,7.53048859177516));
#52586=CARTESIAN_POINT('Ctrl Pts',(92.4364355898729,199.78856138253,7.54228091593674));
#52587=CARTESIAN_POINT('Ctrl Pts',(92.4392891474046,199.763982742104,7.56134597169937));
#52588=CARTESIAN_POINT('Ctrl Pts',(92.4419687456427,199.73742407978,7.5780897304967));
#52589=CARTESIAN_POINT('Ctrl Pts',(92.4444357995088,199.709340484353,7.59229529906558));
#52590=CARTESIAN_POINT('Ctrl Pts',(92.4467828142641,199.682623348683,7.60580966917953));
#52591=CARTESIAN_POINT('Ctrl Pts',(92.4489375102549,199.65452501449,7.61702692296236));
#52592=CARTESIAN_POINT('Ctrl Pts',(92.4508617128767,199.625450535341,7.6257174152465));
#52593=CARTESIAN_POINT('Ctrl Pts',(92.4526487151893,199.598449137,7.63378825437437));
#52594=CARTESIAN_POINT('Ctrl Pts',(92.4542369296906,199.570605236441,7.63967969086734));
#52595=CARTESIAN_POINT('Ctrl Pts',(92.4555910770055,199.542266037021,7.64317045608582));
#52596=CARTESIAN_POINT('Ctrl Pts',(92.4565396062541,199.522415493998,7.64561560579256));
#52597=CARTESIAN_POINT('Ctrl Pts',(92.4573731981625,199.502322373045,7.64688213156172));
#52598=CARTESIAN_POINT('Ctrl Pts',(92.4580781461373,199.482115759631,7.6468821315632));
#52599=CARTESIAN_POINT('',(92.6002743128591,199.479633092999,7.64688213156321));
#52600=CARTESIAN_POINT('',(92.608997529466,199.979260367554,7.16410107498384));
#52601=CARTESIAN_POINT('Origin',(89.9993018234975,201.365570078855,-31.7391687401954));
#52602=CARTESIAN_POINT('',(86.5142447147629,201.271469426515,-27.24318088436));
#52603=CARTESIAN_POINT('',(90.2264271935583,201.206656768167,-27.24318088436));
#52604=CARTESIAN_POINT('',(87.1715542099099,200.394900950431,-2.14154398342144));
#52605=CARTESIAN_POINT('',(86.9451224375605,200.696863656113,-10.7886245053091));
#52606=CARTESIAN_POINT('',(90.1427940937631,200.343024741069,-2.14154398342144));
#52607=CARTESIAN_POINT('',(80.9223058379876,200.504009379765,-2.14154398342138));
#52608=CARTESIAN_POINT('',(92.132181474027,200.24208215402,-0.220414921493321));
#52609=CARTESIAN_POINT('Origin',(90.1427940937628,200.274421543206,-0.150943983357329));
#52610=CARTESIAN_POINT('',(91.6873116740517,200.688894784822,-12.9598191915045));
#52611=CARTESIAN_POINT('Ctrl Pts',(91.4586873191182,199.482115756606,8.68178162826571));
#52612=CARTESIAN_POINT('Ctrl Pts',(91.4586873191414,199.811384137666,8.68178162892947));
#52613=CARTESIAN_POINT('Ctrl Pts',(91.4495357999323,200.580845921771,8.41971640693638));
#52614=CARTESIAN_POINT('Ctrl Pts',(91.4234297062282,200.966950993089,7.67213569539826));
#52615=CARTESIAN_POINT('Ctrl Pts',(91.4081100611428,200.982337541971,7.2334384585276));
#52616=CARTESIAN_POINT('Ctrl Pts',(91.448013371789,199.482115757223,8.37611976901986));
#52617=CARTESIAN_POINT('Ctrl Pts',(91.4480713814459,199.743908530074,8.37686525864394));
#52618=CARTESIAN_POINT('Ctrl Pts',(91.4408761261971,200.357784426303,8.17130401853203));
#52619=CARTESIAN_POINT('Ctrl Pts',(91.4199527780297,200.672054503177,7.57483857883089));
#52620=CARTESIAN_POINT('Ctrl Pts',(91.4077480575621,200.686412293043,7.22307203230115));
#52621=CARTESIAN_POINT('Ctrl Pts',(91.6927287859062,199.48211575829,7.83851820661172));
#52622=CARTESIAN_POINT('Ctrl Pts',(91.6914539087301,199.628203649166,7.84048962733578));
#52623=CARTESIAN_POINT('Ctrl Pts',(91.6824614061848,199.973605806499,7.73292839686702));
#52624=CARTESIAN_POINT('Ctrl Pts',(91.6633780101667,200.161728323647,7.39875551261719));
#52625=CARTESIAN_POINT('Ctrl Pts',(91.6528160531065,200.174073683677,7.19654467631901));
#52626=CARTESIAN_POINT('Ctrl Pts',(92.2286920159053,199.482115758638,7.64688213155513));
#52627=CARTESIAN_POINT('Ctrl Pts',(92.225399451091,199.589985783538,7.64776987987654));
#52628=CARTESIAN_POINT('Ctrl Pts',(92.2095173251943,199.844281493209,7.56554151493058));
#52629=CARTESIAN_POINT('Ctrl Pts',(92.1821651350151,199.979045093036,7.31900661290421));
#52630=CARTESIAN_POINT('Ctrl Pts',(92.1681431564554,199.986686017501,7.17197675816059));
#52631=CARTESIAN_POINT('Ctrl Pts',(92.4580781461725,199.482115758622,7.6468821315632));
#52632=CARTESIAN_POINT('Ctrl Pts',(92.4542467512616,199.591938779684,7.64688213178446));
#52633=CARTESIAN_POINT('Ctrl Pts',(92.4361435683976,199.84868885248,7.55952705778676));
#52634=CARTESIAN_POINT('Ctrl Pts',(92.4055500268937,199.977772756612,7.31033348727406));
#52635=CARTESIAN_POINT('Ctrl Pts',(92.3900544549481,199.983082992861,7.16410107498384));
#52636=CARTESIAN_POINT('Ctrl Pts',(92.4580781461377,199.482115759596,7.6468821315632));
#52637=CARTESIAN_POINT('Ctrl Pts',(92.4568571498437,199.482980718532,7.6468821315632));
#52638=CARTESIAN_POINT('Ctrl Pts',(92.4556359992283,199.483845686246,7.64688213156321));
#52639=CARTESIAN_POINT('Ctrl Pts',(92.3641985955166,199.548606264896,7.64688213156321));
#52640=CARTESIAN_POINT('Ctrl Pts',(92.2510544366223,199.628264185355,7.64688213156321));
#52641=CARTESIAN_POINT('Ctrl Pts',(92.0288155072288,199.798006505918,7.64688213156321));
#52642=CARTESIAN_POINT('Ctrl Pts',(91.923726414476,199.88753837207,7.64688213267868));
#52643=CARTESIAN_POINT('Ctrl Pts',(91.6994339322076,200.120298834925,7.64688213267868));
#52644=CARTESIAN_POINT('Ctrl Pts',(91.6169747389691,200.248889285259,7.64688213156321));
#52645=CARTESIAN_POINT('Ctrl Pts',(91.5176570533213,200.444588651309,7.64688213156321));
#52646=CARTESIAN_POINT('Ctrl Pts',(91.4834468338859,200.532858698331,7.64688213156321));
#52647=CARTESIAN_POINT('Ctrl Pts',(91.4356909148472,200.716405482972,7.64688213156321));
#52648=CARTESIAN_POINT('Ctrl Pts',(91.4225355033703,200.811493030123,7.64688213156321));
#52649=CARTESIAN_POINT('Ctrl Pts',(91.4225478324244,200.906923815215,7.64688213156321));
#52650=CARTESIAN_POINT('Ctrl Pts',(91.408111958865,200.982337541971,7.23343839225669));
#52651=CARTESIAN_POINT('Ctrl Pts',(91.40779520104,200.723403257428,7.22436786383068));
#52652=CARTESIAN_POINT('Ctrl Pts',(91.6190346377188,200.207504698005,7.19889702613379));
#52653=CARTESIAN_POINT('Ctrl Pts',(92.1311582614278,199.987287006579,7.17328942535846));
#52654=CARTESIAN_POINT('Ctrl Pts',(92.3900544549482,199.983082992863,7.16410107498391));
#52655=CARTESIAN_POINT('Origin',(91.7047496536197,201.688149480045,-12.9253812616091));
#52656=CARTESIAN_POINT('Ctrl Pts',(92.1321814740271,200.242082154021,-0.220414921493253));
#52657=CARTESIAN_POINT('Ctrl Pts',(91.8732847038543,200.246285193506,-0.211226585150746));
#52658=CARTESIAN_POINT('Ctrl Pts',(91.3611591620493,200.466501919537,-0.18561895125264));
#52659=CARTESIAN_POINT('Ctrl Pts',(91.1499185373087,200.982401482326,-0.160148036875725));
#52660=CARTESIAN_POINT('Ctrl Pts',(91.1502351822536,201.241336326436,-0.151077484881957));
#52661=CARTESIAN_POINT('Ctrl Pts',(90.1357952167105,200.343699431325,-2.1575744362887));
#52662=CARTESIAN_POINT('Ctrl Pts',(90.725246746943,200.333479554004,-2.15971906662072));
#52663=CARTESIAN_POINT('Ctrl Pts',(91.7481461026921,200.299018382676,-1.67782101351382));
#52664=CARTESIAN_POINT('Ctrl Pts',(92.1341823873479,200.25707119071,-0.656263314795426));
#52665=CARTESIAN_POINT('Ctrl Pts',(92.1479458602619,200.241584535097,-0.21396369978934));
#52666=CARTESIAN_POINT('Ctrl Pts',(90.1358107827069,200.343514846183,-2.15222663458434));
#52667=CARTESIAN_POINT('Ctrl Pts',(90.7236824558735,200.333323712072,-2.15438276437034));
#52668=CARTESIAN_POINT('Ctrl Pts',(91.7438996270491,200.29895346309,-1.67382232468258));
#52669=CARTESIAN_POINT('Ctrl Pts',(92.1290139239309,200.257115178797,-0.654951062194142));
#52670=CARTESIAN_POINT('Ctrl Pts',(92.1427677449188,200.241669251009,-0.21379808892778));
#52671=CARTESIAN_POINT('Ctrl Pts',(90.1358263487033,200.343330261042,-2.14687883287996));
#52672=CARTESIAN_POINT('Ctrl Pts',(90.7221181648041,200.33316787014,-2.14904646211997));
#52673=CARTESIAN_POINT('Ctrl Pts',(91.7396531514062,200.298888543502,-1.66982363585134));
#52674=CARTESIAN_POINT('Ctrl Pts',(92.123845460514,200.257159166881,-0.653638809592861));
#52675=CARTESIAN_POINT('Ctrl Pts',(92.1375896295757,200.241753966922,-0.213632478066219));
#52676=CARTESIAN_POINT('Ctrl Pts',(90.1358419146998,200.3431456759,-2.14153103117559));
#52677=CARTESIAN_POINT('Ctrl Pts',(90.7205538737346,200.333012028207,-2.14371015986959));
#52678=CARTESIAN_POINT('Ctrl Pts',(91.7354066757632,200.298823623916,-1.66582494702012));
#52679=CARTESIAN_POINT('Ctrl Pts',(92.1186769970971,200.257203154966,-0.652326556991578));
#52680=CARTESIAN_POINT('Ctrl Pts',(92.1324115142326,200.241838682835,-0.213466867204658));
#52681=CARTESIAN_POINT('Ctrl Pts',(90.1367314002109,200.332597953524,-1.8359423623545));
#52682=CARTESIAN_POINT('Ctrl Pts',(90.6311658126235,200.324106774941,-1.83877860270526));
#52683=CARTESIAN_POINT('Ctrl Pts',(91.4927509247378,200.295113933234,-1.43732844237829));
#52684=CARTESIAN_POINT('Ctrl Pts',(91.8233362304151,200.259716759831,-0.577340694061162));
#52685=CARTESIAN_POINT('Ctrl Pts',(91.8365192089138,200.246679592129,-0.204003389401199));
#52686=CARTESIAN_POINT('Ctrl Pts',(90.1428457659561,200.577356727317,-1.29858708010337));
#52687=CARTESIAN_POINT('Ctrl Pts',(90.4824513603843,200.569776047622,-1.30246833858964));
#52688=CARTESIAN_POINT('Ctrl Pts',(91.0782702153788,200.544195591869,-1.03436148796965));
#52689=CARTESIAN_POINT('Ctrl Pts',(91.3165115924673,200.512469380195,-0.439762308995252));
#52690=CARTESIAN_POINT('Ctrl Pts',(91.3285224053895,200.500677117919,-0.179141392437888));
#52691=CARTESIAN_POINT('Ctrl Pts',(90.1528082933017,201.11310594785,-1.10708562835032));
#52692=CARTESIAN_POINT('Ctrl Pts',(90.4411993862383,201.103732686263,-1.10934102503794));
#52693=CARTESIAN_POINT('Ctrl Pts',(90.9452079581455,201.072128406423,-0.877275369954974));
#52694=CARTESIAN_POINT('Ctrl Pts',(91.1415260388279,201.033466694302,-0.374391975655364));
#52695=CARTESIAN_POINT('Ctrl Pts',(91.1501077669517,201.019166157515,-0.155385130887854));
#52696=CARTESIAN_POINT('Ctrl Pts',(90.1567808522154,201.34240022501,-1.10709965100652));
#52697=CARTESIAN_POINT('Ctrl Pts',(90.4477562699889,201.332266577318,-1.10818407021895));
#52698=CARTESIAN_POINT('Ctrl Pts',(90.9527865049379,201.298078173027,-0.870369797211485));
#52699=CARTESIAN_POINT('Ctrl Pts',(91.1435167271388,201.256457704077,-0.366013570364185));
#52700=CARTESIAN_POINT('Ctrl Pts',(91.1503515571772,201.241093231946,-0.14761991583645));
#52701=CARTESIAN_POINT('Ctrl Pts',(90.160240526977,201.342279290179,-1.10710609658017));
#52702=CARTESIAN_POINT('Ctrl Pts',(90.1555701349671,201.074779887588,-1.10710609658029));
#52703=CARTESIAN_POINT('Ctrl Pts',(90.1462702359372,200.542122793844,-1.33392893351763));
#52704=CARTESIAN_POINT('Ctrl Pts',(90.1426332553316,200.333812626912,-1.87416250681588));
#52705=CARTESIAN_POINT('Ctrl Pts',(90.1427940937632,200.343024741069,-2.14154398342142));
#52706=CARTESIAN_POINT('Ctrl Pts',(91.1502370802217,201.241336703128,-0.151077537949638));
#52707=CARTESIAN_POINT('Ctrl Pts',(91.1482298168477,201.24538789258,-0.208558040333417));
#52708=CARTESIAN_POINT('Ctrl Pts',(91.1410259611214,201.249613712777,-0.265987788007247));
#52709=CARTESIAN_POINT('Ctrl Pts',(91.128909986208,201.253941672749,-0.322430488576644));
#52710=CARTESIAN_POINT('Ctrl Pts',(91.1166551576856,201.258319232762,-0.379520043628312));
#52711=CARTESIAN_POINT('Ctrl Pts',(91.0993754090672,201.26280116666,-0.435598285781314));
#52712=CARTESIAN_POINT('Ctrl Pts',(91.0774188053227,201.267310884567,-0.489700160269789));
#52713=CARTESIAN_POINT('Ctrl Pts',(91.0562310081978,201.271662695494,-0.541907667135264));
#52714=CARTESIAN_POINT('Ctrl Pts',(91.0306888868916,201.27604026953,-0.592273582728308));
#52715=CARTESIAN_POINT('Ctrl Pts',(91.0011456141426,201.280375022631,-0.639954061132485));
#52716=CARTESIAN_POINT('Ctrl Pts',(90.9773277381053,201.28386971372,-0.678394207343638));
#52717=CARTESIAN_POINT('Ctrl Pts',(90.9509101154877,201.287336556058,-0.715089096578751));
#52718=CARTESIAN_POINT('Ctrl Pts',(90.9220933311395,201.290740426756,-0.74961595190949));
#52719=CARTESIAN_POINT('Ctrl Pts',(90.8988913165907,201.293481074584,-0.777415465902033));
#52720=CARTESIAN_POINT('Ctrl Pts',(90.874134523168,201.296180915772,-0.803810000628991));
#52721=CARTESIAN_POINT('Ctrl Pts',(90.8480471438064,201.298826299216,-0.828706948141484));
#52722=CARTESIAN_POINT('Ctrl Pts',(90.818834509218,201.301788598297,-0.856586537730228));
#52723=CARTESIAN_POINT('Ctrl Pts',(90.787998877417,201.304674225279,-0.882551967575516));
#52724=CARTESIAN_POINT('Ctrl Pts',(90.755754869969,201.307473318198,-0.906567207736042));
#52725=CARTESIAN_POINT('Ctrl Pts',(90.7230008964147,201.310316681125,-0.930962269124978));
#52726=CARTESIAN_POINT('Ctrl Pts',(90.6887927610978,201.313070821191,-0.953345528648411));
#52727=CARTESIAN_POINT('Ctrl Pts',(90.6533186980629,201.315723970792,-0.97363991684875));
#52728=CARTESIAN_POINT('Ctrl Pts',(90.6166751643626,201.318464586569,-0.994603348559888));
#52729=CARTESIAN_POINT('Ctrl Pts',(90.5786798983687,201.321097536166,-1.01333876333947));
#52730=CARTESIAN_POINT('Ctrl Pts',(90.539515565302,201.32360707558,-1.02970855508167));
#52731=CARTESIAN_POINT('Ctrl Pts',(90.5032803408355,201.325928926021,-1.04485404670127));
#52732=CARTESIAN_POINT('Ctrl Pts',(90.4660434080203,201.328145160461,-1.05797439826513));
#52733=CARTESIAN_POINT('Ctrl Pts',(90.427942946133,201.330240229996,-1.06891284038228));
#52734=CARTESIAN_POINT('Ctrl Pts',(90.3910548731382,201.332268632647,-1.07950321202822));
#52735=CARTESIAN_POINT('Ctrl Pts',(90.3533566492922,201.334183497009,-1.08804851943337));
#52736=CARTESIAN_POINT('Ctrl Pts',(90.314978991579,201.33596723522,-1.09435895930489));
#52737=CARTESIAN_POINT('Ctrl Pts',(90.2784650981728,201.337664348353,-1.10036294033303));
#52738=CARTESIAN_POINT('Ctrl Pts',(90.2413356444619,201.339242782182,-1.10434387935948));
#52739=CARTESIAN_POINT('Ctrl Pts',(90.2037166648021,201.340683796134,-1.10609322930541));
#52740=CARTESIAN_POINT('Ctrl Pts',(90.1892937541744,201.341236272985,-1.10676392048723));
#52741=CARTESIAN_POINT('Ctrl Pts',(90.1747990725324,201.341768509824,-1.10710609651601));
#52742=CARTESIAN_POINT('Ctrl Pts',(90.160240526977,201.342279290177,-1.10710609651602));
#52743=CARTESIAN_POINT('Origin',(80.9397522712014,201.503263928875,-2.10710609658011));
#52744=CARTESIAN_POINT('',(87.1789619709888,201.34336057314,-1.10840552160815));
#52745=CARTESIAN_POINT('Ctrl Pts',(87.1715542099095,200.394900950431,-2.14154398342137));
#52746=CARTESIAN_POINT('Ctrl Pts',(87.171248280009,200.393825716506,-2.11018985934826));
#52747=CARTESIAN_POINT('Ctrl Pts',(87.1709769252197,200.394310846174,-2.07958347548164));
#52748=CARTESIAN_POINT('Ctrl Pts',(87.1707362748833,200.396101658544,-2.04979656810561));
#52749=CARTESIAN_POINT('Ctrl Pts',(87.1704865379833,200.397960089064,-2.01888495576204));
#52750=CARTESIAN_POINT('Ctrl Pts',(87.1702698664025,200.401224753207,-1.98885552453413));
#52751=CARTESIAN_POINT('Ctrl Pts',(87.1700823669361,200.405653981089,-1.95975226453011));
#52752=CARTESIAN_POINT('Ctrl Pts',(87.1698840260976,200.410339310539,-1.9289662302915));
#52753=CARTESIAN_POINT('Ctrl Pts',(87.1697183251563,200.416327738884,-1.8992162704443));
#52754=CARTESIAN_POINT('Ctrl Pts',(87.1695811716951,200.423380122928,-1.87051968817093));
#52755=CARTESIAN_POINT('Ctrl Pts',(87.1694357890405,200.430855649277,-1.84010131396192));
#52756=CARTESIAN_POINT('Ctrl Pts',(87.1693224785119,200.439526611888,-1.81086614425392));
#52757=CARTESIAN_POINT('Ctrl Pts',(87.1692369868136,200.449159915613,-1.78280214358893));
#52758=CARTESIAN_POINT('Ctrl Pts',(87.16915263475,200.458664803988,-1.75511224599075));
#52759=CARTESIAN_POINT('Ctrl Pts',(87.1690953682649,200.46910706654,-1.72856187320974));
#52760=CARTESIAN_POINT('Ctrl Pts',(87.1690616799099,200.48030698795,-1.70311680229707));
#52761=CARTESIAN_POINT('Ctrl Pts',(87.1690360299164,200.488834501682,-1.6837431670996));
#52762=CARTESIAN_POINT('Ctrl Pts',(87.1690241803404,200.497801275661,-1.66502463620876));
#52763=CARTESIAN_POINT('Ctrl Pts',(87.1690244302831,200.507008542944,-1.64716149248218));
#52764=CARTESIAN_POINT('Ctrl Pts',(87.1690246946845,200.516748434108,-1.62826499796435));
#52765=CARTESIAN_POINT('Ctrl Pts',(87.1690384968997,200.5267570706,-1.61032622497805));
#52766=CARTESIAN_POINT('Ctrl Pts',(87.1690626362052,200.536754140103,-1.59353994905578));
#52767=CARTESIAN_POINT('Ctrl Pts',(87.1690867755107,200.546751209606,-1.57675367313352));
#52768=CARTESIAN_POINT('Ctrl Pts',(87.1691212312806,200.556735705961,-1.56111959454447));
#52769=CARTESIAN_POINT('Ctrl Pts',(87.1691618377125,200.566394795821,-1.54679018013534));
#52770=CARTESIAN_POINT('Ctrl Pts',(87.1691895794862,200.572993757402,-1.53700051500688));
#52771=CARTESIAN_POINT('Ctrl Pts',(87.1692200369739,200.579427365883,-1.5278290057097));
#52772=CARTESIAN_POINT('Ctrl Pts',(87.169253309984,200.585862606938,-1.51896283714612));
#52773=CARTESIAN_POINT('Ctrl Pts',(87.1692561660709,200.586414994817,-1.5182017834415));
#52774=CARTESIAN_POINT('Ctrl Pts',(87.1692590435287,200.586967421342,-1.51744299631551));
#52775=CARTESIAN_POINT('Ctrl Pts',(87.169261942767,200.587520006779,-1.51668628736171));
#52776=CARTESIAN_POINT('Ctrl Pts',(87.1692964284909,200.594092874222,-1.50768542103545));
#52777=CARTESIAN_POINT('Ctrl Pts',(87.1693339107838,200.600684743436,-1.49897604001686));
#52778=CARTESIAN_POINT('Ctrl Pts',(87.1693755703383,200.607518127938,-1.49025582290254));
#52779=CARTESIAN_POINT('Ctrl Pts',(87.1694166750104,200.614260495514,-1.48165175428729));
#52780=CARTESIAN_POINT('Ctrl Pts',(87.1694618464387,200.621238116937,-1.4730368839351));
#52781=CARTESIAN_POINT('Ctrl Pts',(87.1695131974507,200.628703680346,-1.46415232497647));
#52782=CARTESIAN_POINT('Ctrl Pts',(87.169561956385,200.635792399764,-1.45571623754923));
#52783=CARTESIAN_POINT('Ctrl Pts',(87.169616284866,200.643321094902,-1.44703668752663));
#52784=CARTESIAN_POINT('Ctrl Pts',(87.1696788897446,200.651540043296,-1.43792449601014));
#52785=CARTESIAN_POINT('Ctrl Pts',(87.1696946162167,200.65360465976,-1.43563549506705));
#52786=CARTESIAN_POINT('Ctrl Pts',(87.1697108697085,200.655713007495,-1.43331937582699));
#52787=CARTESIAN_POINT('Ctrl Pts',(87.1697277031436,200.657869416654,-1.4309735326083));
#52788=CARTESIAN_POINT('Ctrl Pts',(87.1698032063659,200.667541586315,-1.42045169193137));
#52789=CARTESIAN_POINT('Ctrl Pts',(87.1698906144362,200.678183376729,-1.40933569542723));
#52790=CARTESIAN_POINT('Ctrl Pts',(87.1699901099574,200.689624007217,-1.39798081674879));
#52791=CARTESIAN_POINT('Ctrl Pts',(87.1700827307818,200.700274141152,-1.38741050955472));
#52792=CARTESIAN_POINT('Ctrl Pts',(87.1701858282055,200.711616398328,-1.37663363812489));
#52793=CARTESIAN_POINT('Ctrl Pts',(87.1702986044788,200.723474307006,-1.3659096051073));
#52794=CARTESIAN_POINT('Ctrl Pts',(87.1704096282561,200.735147948744,-1.35535221907544));
#52795=CARTESIAN_POINT('Ctrl Pts',(87.1705300338469,200.747321190776,-1.34484648172302));
#52796=CARTESIAN_POINT('Ctrl Pts',(87.1706580795015,200.759788571569,-1.33460588324669));
#52797=CARTESIAN_POINT('Ctrl Pts',(87.1707858393097,200.772228120439,-1.3243881456707));
#52798=CARTESIAN_POINT('Ctrl Pts',(87.1709212023918,200.784960186428,-1.31443467436176));
#52799=CARTESIAN_POINT('Ctrl Pts',(87.1710614623914,200.797746860741,-1.30491768388249));
#52800=CARTESIAN_POINT('Ctrl Pts',(87.1710980100734,200.801078696671,-1.30243783258964));
#52801=CARTESIAN_POINT('Ctrl Pts',(87.1711348852509,200.804414077031,-1.29998739460269));
#52802=CARTESIAN_POINT('Ctrl Pts',(87.1711720297221,200.80774846284,-1.29756894114567));
#52803=CARTESIAN_POINT('Ctrl Pts',(87.171378527482,200.826285358857,-1.28412400021143));
#52804=CARTESIAN_POINT('Ctrl Pts',(87.1715938004158,200.844821764919,-1.27163928846691));
#52805=CARTESIAN_POINT('Ctrl Pts',(87.1718176118354,200.863421987088,-1.259963979966));
#52806=CARTESIAN_POINT('Ctrl Pts',(87.1720414232549,200.882022209258,-1.2482886714651));
#52807=CARTESIAN_POINT('Ctrl Pts',(87.1722737829997,200.900686881516,-1.23742260993481));
#52808=CARTESIAN_POINT('Ctrl Pts',(87.1725154368964,200.919515883914,-1.22725325201501));
#52809=CARTESIAN_POINT('Ctrl Pts',(87.1727286795118,200.936131157956,-1.21827950687996));
#52810=CARTESIAN_POINT('Ctrl Pts',(87.1729491756327,200.952875099127,-1.20984868376526));
#52811=CARTESIAN_POINT('Ctrl Pts',(87.1731778235089,200.969830054757,-1.20189896928919));
#52812=CARTESIAN_POINT('Ctrl Pts',(87.1734241755232,200.988097827629,-1.1933337107531));
#52813=CARTESIAN_POINT('Ctrl Pts',(87.173680178473,201.006622016356,-1.18532522838074));
#52814=CARTESIAN_POINT('Ctrl Pts',(87.1739450029439,201.025347360047,-1.1778902293362));
#52815=CARTESIAN_POINT('Ctrl Pts',(87.1744299211647,201.059635204806,-1.16427605502604));
#52816=CARTESIAN_POINT('Ctrl Pts',(87.174944474048,201.09459960925,-1.15258684785562));
#52817=CARTESIAN_POINT('Ctrl Pts',(87.1754832266175,201.129905195707,-1.14288013758347));
#52818=CARTESIAN_POINT('Ctrl Pts',(87.1760225183131,201.165246112228,-1.13316371387119));
#52819=CARTESIAN_POINT('Ctrl Pts',(87.176586044021,201.200928006359,-1.12543393666985));
#52820=CARTESIAN_POINT('Ctrl Pts',(87.1771678665731,201.236614360121,-1.11969565327752));
#52821=CARTESIAN_POINT('Ctrl Pts',(87.1777496891252,201.272300713883,-1.11395736988519));
#52822=CARTESIAN_POINT('Ctrl Pts',(87.1783497946851,201.307990699741,-1.11021067570115));
#52823=CARTESIAN_POINT('Ctrl Pts',(87.1789619709912,201.343360573328,-1.10840552542182));
#52824=CARTESIAN_POINT('Origin',(87.1795974208735,201.394319674616,-2.10710609657993));
#52825=CARTESIAN_POINT('Ctrl Pts',(86.1895827024855,201.393836176727,-2.0717874292196));
#52826=CARTESIAN_POINT('Ctrl Pts',(86.1894469459485,201.245902639626,-2.07697225359502));
#52827=CARTESIAN_POINT('Ctrl Pts',(86.2561345863102,200.950601799235,-2.08968907432875));
#52828=CARTESIAN_POINT('Ctrl Pts',(86.5834573618895,200.53273853108,-2.11591904840811));
#52829=CARTESIAN_POINT('Ctrl Pts',(86.9496805245024,200.398500081867,-2.1335743894678));
#52830=CARTESIAN_POINT('Ctrl Pts',(87.1715542099095,200.394900950431,-2.14154398342137));
#52831=CARTESIAN_POINT('Ctrl Pts',(86.1971977587183,201.378988391678,-1.78098017979721));
#52832=CARTESIAN_POINT('Ctrl Pts',(86.1977134654212,201.188587098636,-1.78926232509916));
#52833=CARTESIAN_POINT('Ctrl Pts',(86.3107305220826,200.8239387948,-1.85712417244714));
#52834=CARTESIAN_POINT('Ctrl Pts',(86.6930385430665,200.47067958622,-2.01004788019102));
#52835=CARTESIAN_POINT('Ctrl Pts',(86.9915297634233,200.39636504058,-2.09282479955064));
#52836=CARTESIAN_POINT('Ctrl Pts',(87.1715542099095,200.394900950431,-2.14154398342137));
#52837=CARTESIAN_POINT('Ctrl Pts',(86.4502648404006,201.35327462881,-1.2836340106635));
#52838=CARTESIAN_POINT('Ctrl Pts',(86.4502646182221,201.126620498156,-1.29580759177698));
#52839=CARTESIAN_POINT('Ctrl Pts',(86.5718035547455,200.707386763305,-1.45189746722692));
#52840=CARTESIAN_POINT('Ctrl Pts',(86.8873090231906,200.419325783955,-1.82010513054204));
#52841=CARTESIAN_POINT('Ctrl Pts',(87.064765931535,200.392628718329,-2.02151301719562));
#52842=CARTESIAN_POINT('Ctrl Pts',(87.1715542099095,200.394900950431,-2.14154398342137));
#52843=CARTESIAN_POINT('Ctrl Pts',(86.9604980501583,201.343661581364,-1.10858477489146));
#52844=CARTESIAN_POINT('Ctrl Pts',(86.9585653839102,201.164399006482,-1.11826431547794));
#52845=CARTESIAN_POINT('Ctrl Pts',(86.9915664442961,200.820942308169,-1.23842292254367));
#52846=CARTESIAN_POINT('Ctrl Pts',(87.0834208874994,200.464658571719,-1.62796846124748));
#52847=CARTESIAN_POINT('Ctrl Pts',(87.1380020996468,200.388892396077,-1.95020123484063));
#52848=CARTESIAN_POINT('Ctrl Pts',(87.1715542099095,200.394900950431,-2.14154398342137));
#52849=CARTESIAN_POINT('Ctrl Pts',(87.1789619709912,201.343360573328,-1.10840552542182));
#52850=CARTESIAN_POINT('Ctrl Pts',(87.1764036992787,201.195550626764,-1.11594920989867));
#52851=CARTESIAN_POINT('Ctrl Pts',(87.1719691454232,200.903878259074,-1.19791938680148));
#52852=CARTESIAN_POINT('Ctrl Pts',(87.1680327164884,200.502914989497,-1.54670425287614));
#52853=CARTESIAN_POINT('Ctrl Pts',(87.1693890288375,200.387291115112,-1.91963904240276));
#52854=CARTESIAN_POINT('Ctrl Pts',(87.1715542099095,200.394900950431,-2.14154398342137));
#52855=CARTESIAN_POINT('Ctrl Pts',(86.1895827024856,201.393836176727,-2.07178742921458));
#52856=CARTESIAN_POINT('Ctrl Pts',(86.1895522105525,201.360609198411,-2.07295197953002));
#52857=CARTESIAN_POINT('Ctrl Pts',(86.1912144979736,201.326966760795,-2.07419094498451));
#52858=CARTESIAN_POINT('Ctrl Pts',(86.1946367617572,201.293193843649,-2.07549670371053));
#52859=CARTESIAN_POINT('Ctrl Pts',(86.198096106485,201.259054989878,-2.07681661060556));
#52860=CARTESIAN_POINT('Ctrl Pts',(86.2033538362008,201.224783540347,-2.07820474277314));
#52861=CARTESIAN_POINT('Ctrl Pts',(86.2104274169538,201.190687919156,-2.07965089788893));
#52862=CARTESIAN_POINT('Ctrl Pts',(86.2175664905907,201.156276613357,-2.08111044266864));
#52863=CARTESIAN_POINT('Ctrl Pts',(86.2265551680413,201.122045258332,-2.08262905895406));
#52864=CARTESIAN_POINT('Ctrl Pts',(86.2373585384479,201.088313181964,-2.08419431036063));
#52865=CARTESIAN_POINT('Ctrl Pts',(86.2441260183965,201.067182632713,-2.08517481987848));
#52866=CARTESIAN_POINT('Ctrl Pts',(86.2516045399812,201.04624800425,-2.08617359198145));
#52867=CARTESIAN_POINT('Ctrl Pts',(86.2597752770346,201.025585905849,-2.0871872736433));
#52868=CARTESIAN_POINT('Ctrl Pts',(86.2674321768857,201.0062231951,-2.08813720740265));
#52869=CARTESIAN_POINT('Ctrl Pts',(86.2756851681988,200.987116328589,-2.08909923804608));
#52870=CARTESIAN_POINT('Ctrl Pts',(86.2846200169559,200.968123182186,-2.09008138326416));
#52871=CARTESIAN_POINT('Ctrl Pts',(86.2851519307038,200.966992472987,-2.09013985280943));
#52872=CARTESIAN_POINT('Ctrl Pts',(86.2856862748502,200.965862173604,-2.09019839389366));
#52873=CARTESIAN_POINT('Ctrl Pts',(86.2862230727311,200.964732256739,-2.09025700829951));
#52874=CARTESIAN_POINT('Ctrl Pts',(86.2952606490013,200.945708877155,-2.09124384558446));
#52875=CARTESIAN_POINT('Ctrl Pts',(86.3049900571722,200.926791423434,-2.09225142347369));
#52876=CARTESIAN_POINT('Ctrl Pts',(86.3155304641185,200.9078601059,-2.09328815688431));
#52877=CARTESIAN_POINT('Ctrl Pts',(86.3260708710647,200.888928788366,-2.09432489029492));
#52878=CARTESIAN_POINT('Ctrl Pts',(86.3374223812106,200.869982906445,-2.09539080749498));
#52879=CARTESIAN_POINT('Ctrl Pts',(86.3497475014711,200.850938707177,-2.0964945912953));
#52880=CARTESIAN_POINT('Ctrl Pts',(86.3582515286525,200.837798682187,-2.09725617473157));
#52881=CARTESIAN_POINT('Ctrl Pts',(86.3672354319448,200.824598796646,-2.09803661228276));
#52882=CARTESIAN_POINT('Ctrl Pts',(86.3765525299955,200.811596527855,-2.09882182688938));
#52883=CARTESIAN_POINT('Ctrl Pts',(86.3858994852355,200.798552592528,-2.09960955776244));
#52884=CARTESIAN_POINT('Ctrl Pts',(86.3955815673189,200.785707934864,-2.10040207550198));
#52885=CARTESIAN_POINT('Ctrl Pts',(86.4054072384122,200.77329195248,-2.10118467741103));
#52886=CARTESIAN_POINT('Ctrl Pts',(86.4153854115678,200.760683264388,-2.10197942591076));
#52887=CARTESIAN_POINT('Ctrl Pts',(86.4255112836874,200.748516924933,-2.10276392556039));
#52888=CARTESIAN_POINT('Ctrl Pts',(86.4355438894897,200.73699650455,-2.10352260960122));
#52889=CARTESIAN_POINT('Ctrl Pts',(86.446125738169,200.724845389712,-2.10432282839517));
#52890=CARTESIAN_POINT('Ctrl Pts',(86.4566033381214,200.713413048884,-2.10509430294067));
#52891=CARTESIAN_POINT('Ctrl Pts',(86.4666557533343,200.702893575066,-2.10581896036779));
#52892=CARTESIAN_POINT('Ctrl Pts',(86.4697823973668,200.699621659875,-2.10604435354666));
#52893=CARTESIAN_POINT('Ctrl Pts',(86.4728676757152,200.696437739157,-2.10626522032496));
#52894=CARTESIAN_POINT('Ctrl Pts',(86.4759013779022,200.693346836262,-2.1064810256249));
#52895=CARTESIAN_POINT('Ctrl Pts',(86.4848552979611,200.684224089293,-2.10711797127243));
#52896=CARTESIAN_POINT('Ctrl Pts',(86.4933553908106,200.675909035659,-2.1077104383886));
#52897=CARTESIAN_POINT('Ctrl Pts',(86.5015727237504,200.668123825475,-2.10827425320967));
#52898=CARTESIAN_POINT('Ctrl Pts',(86.5100993641325,200.660045573319,-2.10885929050299));
#52899=CARTESIAN_POINT('Ctrl Pts',(86.5183221008328,200.652537882682,-2.10941349416863));
#52900=CARTESIAN_POINT('Ctrl Pts',(86.5264744203197,200.645328705748,-2.10995468954734));
#52901=CARTESIAN_POINT('Ctrl Pts',(86.5347946674035,200.637971028775,-2.11050703287474));
#52902=CARTESIAN_POINT('Ctrl Pts',(86.543041883334,200.630924207082,-2.1110458404842));
#52903=CARTESIAN_POINT('Ctrl Pts',(86.5515006811114,200.623937902869,-2.11158997963678));
#52904=CARTESIAN_POINT('Ctrl Pts',(86.5536136242767,200.622192777364,-2.11172590144667));
#52905=CARTESIAN_POINT('Ctrl Pts',(86.5557399333869,200.620451620365,-2.11186215495021));
#52906=CARTESIAN_POINT('Ctrl Pts',(86.5578843678461,200.618710922721,-2.11199903183046));
#52907=CARTESIAN_POINT('Ctrl Pts',(86.5662843620536,200.611892411638,-2.11253519417217));
#52908=CARTESIAN_POINT('Ctrl Pts',(86.5749601560479,200.605077706098,-2.11308095378549));
#52909=CARTESIAN_POINT('Ctrl Pts',(86.5842146469495,200.59807850494,-2.11365364170681));
#52910=CARTESIAN_POINT('Ctrl Pts',(86.5850561268755,200.597442090973,-2.11370571430538));
#52911=CARTESIAN_POINT('Ctrl Pts',(86.5859024117124,200.596804181106,-2.11375800922518));
#52912=CARTESIAN_POINT('Ctrl Pts',(86.5867537415279,200.596164651987,-2.11381053929184));
#52913=CARTESIAN_POINT('Ctrl Pts',(86.6007894237302,200.585620879988,-2.11467659062524));
#52914=CARTESIAN_POINT('Ctrl Pts',(86.6161718697791,200.574660216188,-2.11560487554891));
#52915=CARTESIAN_POINT('Ctrl Pts',(86.6327523840824,200.563626647953,-2.11657807026338));
#52916=CARTESIAN_POINT('Ctrl Pts',(86.648658495201,200.553041863961,-2.11751168082485));
#52917=CARTESIAN_POINT('Ctrl Pts',(86.6656672439414,200.542390750503,-2.11848659700666));
#52918=CARTESIAN_POINT('Ctrl Pts',(86.6836055994722,200.531947760715,-2.11948707406264));
#52919=CARTESIAN_POINT('Ctrl Pts',(86.6993016605616,200.52281014465,-2.12036249148662));
#52920=CARTESIAN_POINT('Ctrl Pts',(86.7157087678996,200.513831758957,-2.12125745878711));
#52921=CARTESIAN_POINT('Ctrl Pts',(86.7326841748855,200.505170618322,-2.12216138653018));
#52922=CARTESIAN_POINT('Ctrl Pts',(86.7433548665978,200.49972625038,-2.12272959289391));
#52923=CARTESIAN_POINT('Ctrl Pts',(86.7542427563563,200.494409667808,-2.1233009944953));
#52924=CARTESIAN_POINT('Ctrl Pts',(86.7653450843615,200.48923745737,-2.12387491189757));
#52925=CARTESIAN_POINT('Ctrl Pts',(86.7914490761081,200.477076463882,-2.12522431673638));
#52926=CARTESIAN_POINT('Ctrl Pts',(86.8187513647547,200.465704440809,-2.12658840420923));
#52927=CARTESIAN_POINT('Ctrl Pts',(86.8472920859355,200.455323874132,-2.12796148976315));
#52928=CARTESIAN_POINT('Ctrl Pts',(86.874077775888,200.445581631153,-2.12925014128994));
#52929=CARTESIAN_POINT('Ctrl Pts',(86.901954573784,200.436712698149,-2.13054672757613));
#52930=CARTESIAN_POINT('Ctrl Pts',(86.9309359707004,200.428925495206,-2.13184441399875));
#52931=CARTESIAN_POINT('Ctrl Pts',(86.9589301222666,200.421403561736,-2.13309789499915));
#52932=CARTESIAN_POINT('Ctrl Pts',(86.9879552637619,200.414890774432,-2.13435242032124));
#52933=CARTESIAN_POINT('Ctrl Pts',(87.017999728571,200.4096155339,-2.13559956507421));
#52934=CARTESIAN_POINT('Ctrl Pts',(87.0465176284449,200.404608329337,-2.13678334216658));
#52935=CARTESIAN_POINT('Ctrl Pts',(87.0759541463836,200.400716102865,-2.13796047851896));
#52936=CARTESIAN_POINT('Ctrl Pts',(87.1062732487016,200.398172192085,-2.13912151466024));
#52937=CARTESIAN_POINT('Ctrl Pts',(87.1276045519391,200.396382398585,-2.13993837307971));
#52938=CARTESIAN_POINT('Ctrl Pts',(87.1493722224295,200.395260776286,-2.14074721731106));
#52939=CARTESIAN_POINT('Ctrl Pts',(87.1715542099095,200.394900950431,-2.14154398342137));
#52940=CARTESIAN_POINT('Ctrl Pts',(86.1895829157868,201.39407576705,-2.07177928357109));
#52941=CARTESIAN_POINT('Ctrl Pts',(86.1944298968039,201.384472442049,-1.88668054628602));
#52942=CARTESIAN_POINT('Ctrl Pts',(86.2547859052281,201.375027860599,-1.70424413074624));
#52943=CARTESIAN_POINT('Ctrl Pts',(86.3569704982652,201.366998411487,-1.54993215529452));
#52944=CARTESIAN_POINT('Ctrl Pts',(86.3952537798346,201.363990192224,-1.49211943979436));
#52945=CARTESIAN_POINT('Ctrl Pts',(86.4394076652543,201.361180609968,-1.43825415443141));
#52946=CARTESIAN_POINT('Ctrl Pts',(86.4887113005849,201.358635700751,-1.38967398191236));
#52947=CARTESIAN_POINT('Ctrl Pts',(86.5145559303062,201.357301676679,-1.36420858646772));
#52948=CARTESIAN_POINT('Ctrl Pts',(86.5418166452616,201.356040198397,-1.34019437011937));
#52949=CARTESIAN_POINT('Ctrl Pts',(86.5703899145609,201.354860772853,-1.31782424591198));
#52950=CARTESIAN_POINT('Ctrl Pts',(86.7218064982271,201.348610714991,-1.19927961077796));
#52951=CARTESIAN_POINT('Ctrl Pts',(86.9100849339051,201.344664524534,-1.12690780742138));
#52952=CARTESIAN_POINT('Ctrl Pts',(87.1025171686406,201.343620887432,-1.11150340065107));
#52953=CARTESIAN_POINT('Ctrl Pts',(87.1279514123519,201.343482947339,-1.10946736216425));
#52954=CARTESIAN_POINT('Ctrl Pts',(87.1534581915122,201.343395715649,-1.10842645113857));
#52955=CARTESIAN_POINT('Ctrl Pts',(87.1789619709914,201.343360573342,-1.10840552542117));
#52956=CARTESIAN_POINT('Ctrl Pts',(86.1895829157868,201.39407576705,-2.07177928357109));
#52957=CARTESIAN_POINT('Ctrl Pts',(86.1895829157868,201.39407576705,-2.07177928357109));
#52958=CARTESIAN_POINT('Ctrl Pts',(86.1895829157868,201.39407576705,-2.07177928357109));
#52959=CARTESIAN_POINT('Ctrl Pts',(86.1895829157868,201.39407576705,-2.07177928357109));
#52960=CARTESIAN_POINT('Ctrl Pts',(86.1972122166854,201.394315377013,-1.78042803674011));
#52961=CARTESIAN_POINT('Ctrl Pts',(86.1972107216463,201.389181494613,-1.78048512997967));
#52962=CARTESIAN_POINT('Ctrl Pts',(86.1972059822109,201.384110426955,-1.78066612171524));
#52963=CARTESIAN_POINT('Ctrl Pts',(86.1971977583955,201.378988477014,-1.78098017655552));
#52964=CARTESIAN_POINT('Ctrl Pts',(86.450585172992,201.394315377012,-1.2821658612293));
#52965=CARTESIAN_POINT('Ctrl Pts',(86.4504830742469,201.380627085245,-1.28231183709101));
#52966=CARTESIAN_POINT('Ctrl Pts',(86.4503771905537,201.366931538578,-1.28280238185447));
#52967=CARTESIAN_POINT('Ctrl Pts',(86.450264836984,201.353274691933,-1.28363400428596));
#52968=CARTESIAN_POINT('Ctrl Pts',(86.9612582836838,201.394315377012,-1.10710609658013));
#52969=CARTESIAN_POINT('Ctrl Pts',(86.9610058142887,201.377407570426,-1.10717152735523));
#52970=CARTESIAN_POINT('Ctrl Pts',(86.9607533981845,201.360541260832,-1.10766294059518));
#52971=CARTESIAN_POINT('Ctrl Pts',(86.9604980499859,201.343661600342,-1.10858477392335));
#52972=CARTESIAN_POINT('Ctrl Pts',(87.1798435685364,201.394315377012,-1.10710609658014));
#52973=CARTESIAN_POINT('Ctrl Pts',(87.1795496819993,201.377323079862,-1.10710609658016));
#52974=CARTESIAN_POINT('Ctrl Pts',(87.179255688832,201.360330786488,-1.10753942718877));
#52975=CARTESIAN_POINT('Ctrl Pts',(87.1789619709915,201.343360573342,-1.10840552542117));
#52976=CARTESIAN_POINT('Origin',(90.,175.070258151344,-27.7603998277807));
#52977=CARTESIAN_POINT('',(86.505521498156,200.771842151959,-27.7603998277806));
#52978=CARTESIAN_POINT('Origin',(86.530338466271,202.272527871887,-27.7603998277806));
#52979=CARTESIAN_POINT('',(93.8167232166069,200.644192602996,-27.7603998277806));
#52980=CARTESIAN_POINT('',(90.2177039769514,200.707029493612,-27.7603998277806));
#52981=CARTESIAN_POINT('',(94.308,200.143971902045,-27.7603998277806));
#52982=CARTESIAN_POINT('Origin',(93.808,200.143971902045,-27.7603998277806));
#52983=CARTESIAN_POINT('',(94.308,174.996544400642,-27.7603998277807));
#52984=CARTESIAN_POINT('',(94.308,181.320258151344,-27.7603998277807));
#52985=CARTESIAN_POINT('',(93.8167232166069,174.496323699692,-27.7603998277807));
#52986=CARTESIAN_POINT('Origin',(93.808,174.996544400642,-27.7603998277807));
#52987=CARTESIAN_POINT('',(86.505521498156,174.368674150728,-27.7603998277807));
#52988=CARTESIAN_POINT('',(90.011411863125,174.429885062564,-27.7603998277807));
#52989=CARTESIAN_POINT('Origin',(86.530338466271,172.8679884308,-27.7603998277807));
#52990=CARTESIAN_POINT('Origin',(86.9625688707743,201.696118205223,-10.7541866184679));
#52991=CARTESIAN_POINT('Ctrl Pts',(86.5142447147629,201.271469426514,-27.2431808843601));
#52992=CARTESIAN_POINT('Ctrl Pts',(86.2549332342024,201.276280299676,-27.2514051539423));
#52993=CARTESIAN_POINT('Ctrl Pts',(85.7419755807171,201.497624257616,-27.2606085418602));
#52994=CARTESIAN_POINT('Ctrl Pts',(85.5298131831374,202.014484799184,-27.2673688642597));
#52995=CARTESIAN_POINT('Ctrl Pts',(85.5296529400224,202.273899050654,-27.2734883019346));
#52996=CARTESIAN_POINT('Ctrl Pts',(86.5062756437402,200.771829181713,-27.7603998277806));
#52997=CARTESIAN_POINT('Ctrl Pts',(86.1728985228556,200.777475834135,-27.7603998277806));
#52998=CARTESIAN_POINT('Ctrl Pts',(85.3983740086991,201.059687471214,-27.7603998277807));
#52999=CARTESIAN_POINT('Ctrl Pts',(85.0295858514814,201.830053151681,-27.7603998277806));
#53000=CARTESIAN_POINT('Ctrl Pts',(85.0298244799956,202.274653502066,-27.7603998277806));
#53001=CARTESIAN_POINT('Ctrl Pts',(86.5085434760188,200.905581174628,-27.7603998668724));
#53002=CARTESIAN_POINT('Ctrl Pts',(86.2049454978369,200.910222741937,-27.7603825724788));
#53003=CARTESIAN_POINT('Ctrl Pts',(85.4984414343541,201.165511787543,-27.7603842052119));
#53004=CARTESIAN_POINT('Ctrl Pts',(85.1591915322036,201.868171401776,-27.7604265095619));
#53005=CARTESIAN_POINT('Ctrl Pts',(85.1585410205742,202.274588707631,-27.7603997824754));
#53006=CARTESIAN_POINT('Ctrl Pts',(86.5130587231209,201.171845457416,-27.6467336249597));
#53007=CARTESIAN_POINT('Ctrl Pts',(86.2684774476515,201.174535114567,-27.6476263435277));
#53008=CARTESIAN_POINT('Ctrl Pts',(85.6972507798018,201.376208104925,-27.6506099406862));
#53009=CARTESIAN_POINT('Ctrl Pts',(85.4173372318802,201.94382213684,-27.6541142750441));
#53010=CARTESIAN_POINT('Ctrl Pts',(85.4149803995731,202.274460114089,-27.6555955096173));
#53011=CARTESIAN_POINT('Ctrl Pts',(86.5148269849569,201.276173401875,-27.3765945556917));
#53012=CARTESIAN_POINT('Ctrl Pts',(86.2937891565415,201.279189706238,-27.3791006947297));
#53013=CARTESIAN_POINT('Ctrl Pts',(85.7781314953534,201.46400634562,-27.3875373324114));
#53014=CARTESIAN_POINT('Ctrl Pts',(85.5277031413846,201.977146447842,-27.3976423130841));
#53015=CARTESIAN_POINT('Ctrl Pts',(85.5263931192979,202.274403471112,-27.4019146082377));
#53016=CARTESIAN_POINT('Ctrl Pts',(86.5147474176641,201.271446475334,-27.2427709594781));
#53017=CARTESIAN_POINT('Ctrl Pts',(86.2924143687289,201.275317197141,-27.2457423615112));
#53018=CARTESIAN_POINT('Ctrl Pts',(85.7757993430714,201.463819488138,-27.2557736293012));
#53019=CARTESIAN_POINT('Ctrl Pts',(85.5296349482972,201.977823872234,-27.2679429534366));
#53020=CARTESIAN_POINT('Ctrl Pts',(85.5296628557132,202.274402320744,-27.2731089899377));
#53021=CARTESIAN_POINT('Origin',(86.505521498156,200.77184215196,-27.2603998277806));
#53022=CARTESIAN_POINT('Origin',(90.2177039769514,200.707029493612,-27.2603998277806));
#53023=CARTESIAN_POINT('Origin',(93.8167232166069,200.644192602996,-27.2603998277806));
#53024=CARTESIAN_POINT('Ctrl Pts',(94.3065630890409,200.143059754213,-27.7603976520068));
#53025=CARTESIAN_POINT('Ctrl Pts',(94.3067664763419,200.254063119648,-27.7603973988607));
#53026=CARTESIAN_POINT('Ctrl Pts',(94.2176064349812,200.51346248597,-27.7603972126676));
#53027=CARTESIAN_POINT('Ctrl Pts',(93.9635813757252,200.640448907095,-27.7603975549853));
#53028=CARTESIAN_POINT('Ctrl Pts',(93.8157861534442,200.642740250162,-27.7603975479073));
#53029=CARTESIAN_POINT('Ctrl Pts',(94.4379399284267,200.142819229077,-27.7607959934445));
#53030=CARTESIAN_POINT('Ctrl Pts',(94.4388462002022,200.283091864179,-27.760821074167));
#53031=CARTESIAN_POINT('Ctrl Pts',(94.3277468246294,200.612009371694,-27.7608428358912));
#53032=CARTESIAN_POINT('Ctrl Pts',(94.0055897180354,200.774064286184,-27.76081407979));
#53033=CARTESIAN_POINT('Ctrl Pts',(93.8178838448391,200.776987721349,-27.7608147672574));
#53034=CARTESIAN_POINT('Ctrl Pts',(94.69925711146,200.14234279587,-27.6523579899687));
#53035=CARTESIAN_POINT('Ctrl Pts',(94.701511801957,200.34059166931,-27.6512410389941));
#53036=CARTESIAN_POINT('Ctrl Pts',(94.5465137415303,200.807597439342,-27.6486121613937));
#53037=CARTESIAN_POINT('Ctrl Pts',(94.0887535711422,201.039732449322,-27.6473091858869));
#53038=CARTESIAN_POINT('Ctrl Pts',(93.8220567859538,201.043904217436,-27.6472854745003));
#53039=CARTESIAN_POINT('Ctrl Pts',(94.8079898369157,200.142141525872,-27.3913257769985));
#53040=CARTESIAN_POINT('Ctrl Pts',(94.8094375603646,200.364886450285,-27.3881306844621));
#53041=CARTESIAN_POINT('Ctrl Pts',(94.6331708614322,200.886919476051,-27.3806343395356));
#53042=CARTESIAN_POINT('Ctrl Pts',(94.1218630876614,201.143813044734,-27.3769378998073));
#53043=CARTESIAN_POINT('Ctrl Pts',(93.8236880346645,201.148456371996,-27.3768711853048));
#53044=CARTESIAN_POINT('Ctrl Pts',(94.8079982657556,200.14214343346,-27.2604313168649));
#53045=CARTESIAN_POINT('Ctrl Pts',(94.8084204044169,200.364657957175,-27.2565992693057));
#53046=CARTESIAN_POINT('Ctrl Pts',(94.6296206856993,200.884667814864,-27.2476438875506));
#53047=CARTESIAN_POINT('Ctrl Pts',(94.1200810988426,201.139256215543,-27.243259477746));
#53048=CARTESIAN_POINT('Ctrl Pts',(93.8236181654727,201.143849993282,-27.2431803657201));
#53049=CARTESIAN_POINT('Origin',(94.308,200.143971902045,-27.2603998277807));
#53050=CARTESIAN_POINT('Origin',(94.308,181.320258151344,-27.2603998277807));
#53051=CARTESIAN_POINT('Origin',(94.308,174.996544400642,-27.2603998277807));
#53052=CARTESIAN_POINT('Ctrl Pts',(93.8157821633648,174.497782270169,-27.7603975283235));
#53053=CARTESIAN_POINT('Ctrl Pts',(93.9266986712023,174.499507200834,-27.7603975333362));
#53054=CARTESIAN_POINT('Ctrl Pts',(94.1843485508451,174.593197478665,-27.7603974165847));
#53055=CARTESIAN_POINT('Ctrl Pts',(94.3068373873521,174.84955029592,-27.7603972940131));
#53056=CARTESIAN_POINT('Ctrl Pts',(94.3065568870458,174.997460478955,-27.7603976333174));
#53057=CARTESIAN_POINT('Ctrl Pts',(93.8178788383841,174.363532666613,-27.760816538613));
#53058=CARTESIAN_POINT('Ctrl Pts',(93.9587477262859,174.365733299746,-27.7608160516362));
#53059=CARTESIAN_POINT('Ctrl Pts',(94.2857938878898,174.485362567424,-27.7608248515204));
#53060=CARTESIAN_POINT('Ctrl Pts',(94.4391557200176,174.810789915294,-27.7608311649088));
#53061=CARTESIAN_POINT('Ctrl Pts',(94.4379357567148,174.997702047414,-27.7607976846134));
#53062=CARTESIAN_POINT('Ctrl Pts',(93.8220497975121,174.096610277256,-27.647289981618));
#53063=CARTESIAN_POINT('Ctrl Pts',(94.0222003380806,174.099750766971,-27.6473078228509));
#53064=CARTESIAN_POINT('Ctrl Pts',(94.4870384727223,174.271059735704,-27.6482727496912));
#53065=CARTESIAN_POINT('Ctrl Pts',(94.7022812059557,174.734014517885,-27.650873991864));
#53066=CARTESIAN_POINT('Ctrl Pts',(94.6992583671069,174.99818054415,-27.652362314934));
#53067=CARTESIAN_POINT('Ctrl Pts',(93.823680186637,173.992059758039,-27.3768711828162));
#53068=CARTESIAN_POINT('Ctrl Pts',(94.047454933745,173.995554849029,-27.3769214015595));
#53069=CARTESIAN_POINT('Ctrl Pts',(94.5667150045838,174.185285823669,-27.3796506856642));
#53070=CARTESIAN_POINT('Ctrl Pts',(94.8099382249101,174.701574707502,-27.387068426996));
#53071=CARTESIAN_POINT('Ctrl Pts',(94.8079897329374,174.998382687694,-27.3913258904658));
#53072=CARTESIAN_POINT('Ctrl Pts',(93.8236103592776,173.996666136692,-27.2431803627457));
#53073=CARTESIAN_POINT('Ctrl Pts',(94.0461009679701,174.000124389292,-27.2432399192556));
#53074=CARTESIAN_POINT('Ctrl Pts',(94.562924313803,174.187962953878,-27.2464747926514));
#53075=CARTESIAN_POINT('Ctrl Pts',(94.8085798229039,174.701880107567,-27.2553252485298));
#53076=CARTESIAN_POINT('Ctrl Pts',(94.807998199056,174.99838077091,-27.2604314529442));
#53077=CARTESIAN_POINT('Origin',(93.8167232166069,174.496323699692,-27.2603998277807));
#53078=CARTESIAN_POINT('Ctrl Pts',(85.0298245037108,172.865808114364,-27.7603998277807));
#53079=CARTESIAN_POINT('Ctrl Pts',(85.0296380384821,173.199334733594,-27.7603998277807));
#53080=CARTESIAN_POINT('Ctrl Pts',(85.2982087226521,173.978915498014,-27.7603998277807));
#53081=CARTESIAN_POINT('Ctrl Pts',(86.0618860599543,174.36118432427,-27.7603998277807));
#53082=CARTESIAN_POINT('Ctrl Pts',(86.5063303199514,174.368688039343,-27.7603998277807));
#53083=CARTESIAN_POINT('Ctrl Pts',(85.1585409354922,172.865877605425,-27.7603997792043));
#53084=CARTESIAN_POINT('Ctrl Pts',(85.1590220283337,173.170760372112,-27.7604198186073));
#53085=CARTESIAN_POINT('Ctrl Pts',(85.4066198813034,173.882324818848,-27.7604198309109));
#53086=CARTESIAN_POINT('Ctrl Pts',(86.1038495225599,174.228770052602,-27.7603767922941));
#53087=CARTESIAN_POINT('Ctrl Pts',(86.5085932680988,174.234935882151,-27.760399869726));
#53088=CARTESIAN_POINT('Ctrl Pts',(85.4149917183186,172.866015525171,-27.6555942078897));
#53089=CARTESIAN_POINT('Ctrl Pts',(85.4167539188813,173.114048623888,-27.6544830052288));
#53090=CARTESIAN_POINT('Ctrl Pts',(85.622289062503,173.690241186882,-27.6512024990621));
#53091=CARTESIAN_POINT('Ctrl Pts',(86.1870370374429,173.965091104111,-27.6479220630609));
#53092=CARTESIAN_POINT('Ctrl Pts',(86.5130990472684,173.968658873471,-27.646731956902));
#53093=CARTESIAN_POINT('Ctrl Pts',(85.5264010672702,172.866076273157,-27.4018966526548));
#53094=CARTESIAN_POINT('Ctrl Pts',(85.5273786714777,173.089068291522,-27.3986915971152));
#53095=CARTESIAN_POINT('Ctrl Pts',(85.7105769844182,173.608909141202,-27.3892346835101));
#53096=CARTESIAN_POINT('Ctrl Pts',(86.2201878169369,173.860330843904,-27.3799154718237));
#53097=CARTESIAN_POINT('Ctrl Pts',(86.5148633649082,173.864335793871,-27.3765744644169));
#53098=CARTESIAN_POINT('Ctrl Pts',(85.5296635687489,172.866077502785,-27.273081492457));
#53099=CARTESIAN_POINT('Ctrl Pts',(85.5296374442503,173.088562160727,-27.2692059963967));
#53100=CARTESIAN_POINT('Ctrl Pts',(85.7089704951622,173.608681465228,-27.2578026395093));
#53101=CARTESIAN_POINT('Ctrl Pts',(86.2183784873744,173.863927076969,-27.2467024452237));
#53102=CARTESIAN_POINT('Ctrl Pts',(86.5147838645114,173.869071490388,-27.2427412432939));
#53103=CARTESIAN_POINT('Origin',(86.505521498156,174.368674150728,-27.2603998277807));
#53104=CARTESIAN_POINT('Origin',(90.011411863125,174.429885062564,-27.2603998277807));
#53105=CARTESIAN_POINT('Origin',(90.1602405269766,250.16891026106,-0.11650609651606));
#53106=CARTESIAN_POINT('Origin',(90.1624513564978,187.570258151344,-1.06039982778065));
#53107=CARTESIAN_POINT('',(87.5169027299454,178.002649738642,-1.06039982778065));
#53108=CARTESIAN_POINT('Origin',(87.516902713232,177.070265168138,-27.7604000660369));
#53109=CARTESIAN_POINT('',(88.5278509321158,177.081819077255,-27.4294385549165));
#53110=CARTESIAN_POINT('Origin',(88.5278509500303,178.081206404908,-27.4643379300455));
#53111=CARTESIAN_POINT('Origin',(94.808,175.070258151344,7.64688213156321));
#53112=CARTESIAN_POINT('Ctrl Pts',(94.1966491362833,176.602706256484,7.64688213156321));
#53113=CARTESIAN_POINT('Ctrl Pts',(94.2049726402068,176.595493126028,7.64688213156321));
#53114=CARTESIAN_POINT('Ctrl Pts',(94.2129056224244,176.587969465138,7.64688213156164));
#53115=CARTESIAN_POINT('Ctrl Pts',(94.2203641785973,176.580189516317,7.64688213128298));
#53116=CARTESIAN_POINT('Ctrl Pts',(94.2269268084721,176.573344099675,7.6468821310378));
#53117=CARTESIAN_POINT('Ctrl Pts',(94.2331216073242,176.566300663852,7.64688213070996));
#53118=CARTESIAN_POINT('Ctrl Pts',(94.2389260746339,176.559074606195,7.64688213092928));
#53119=CARTESIAN_POINT('Ctrl Pts',(94.243718059593,176.553109001126,7.64688213111035));
#53120=CARTESIAN_POINT('Ctrl Pts',(94.2482440589329,176.547019866465,7.64688213147544));
#53121=CARTESIAN_POINT('Ctrl Pts',(94.2525206662365,176.540799994312,7.64688213153753));
#53122=CARTESIAN_POINT('Ctrl Pts',(94.2545326436494,176.537873786364,7.64688213156674));
#53123=CARTESIAN_POINT('Ctrl Pts',(94.2564893434288,176.534918561265,7.64688213156317));
#53124=CARTESIAN_POINT('Ctrl Pts',(94.2583923256779,176.531936099784,7.64688213156318));
#53125=CARTESIAN_POINT('Ctrl Pts',(94.263460597342,176.523992817594,7.64688213156324));
#53126=CARTESIAN_POINT('Ctrl Pts',(94.2681408550187,176.51584300154,7.64688213156321));
#53127=CARTESIAN_POINT('Ctrl Pts',(94.2724181180915,176.507545377036,7.64688213156321));
#53128=CARTESIAN_POINT('Ctrl Pts',(94.2774173256531,176.497847225097,7.64688213156321));
#53129=CARTESIAN_POINT('Ctrl Pts',(94.2818618491997,176.487951978272,7.64688213156321));
#53130=CARTESIAN_POINT('Ctrl Pts',(94.2857170869168,176.477998412501,7.64688213156321));
#53131=CARTESIAN_POINT('Ctrl Pts',(94.286769873427,176.475280297421,7.64688213156321));
#53132=CARTESIAN_POINT('Ctrl Pts',(94.2877815760512,176.472558598099,7.6468821315751));
#53133=CARTESIAN_POINT('Ctrl Pts',(94.2887507225337,176.469835663848,7.64688213151197));
#53134=CARTESIAN_POINT('Ctrl Pts',(94.290427161236,176.465125506567,7.64688213140278));
#53135=CARTESIAN_POINT('Ctrl Pts',(94.2919762216591,176.460411604406,7.64688213096827));
#53136=CARTESIAN_POINT('Ctrl Pts',(94.293399928557,176.455700102135,7.64688212998344));
#53137=CARTESIAN_POINT('Ctrl Pts',(94.2955137904181,176.448704655969,7.6468821285212));
#53138=CARTESIAN_POINT('Ctrl Pts',(94.2973441838225,176.441715970756,7.64688212674795));
#53139=CARTESIAN_POINT('Ctrl Pts',(94.2989156800819,176.43472468533,7.64688212709382));
#53140=CARTESIAN_POINT('Ctrl Pts',(94.3005469092035,176.427467659858,7.64688212745284));
#53141=CARTESIAN_POINT('Ctrl Pts',(94.3019021017679,176.420198468639,7.646882129607));
#53142=CARTESIAN_POINT('Ctrl Pts',(94.3030217540668,176.412916631083,7.64688213064574));
#53143=CARTESIAN_POINT('Ctrl Pts',(94.3038647641997,176.40743398004,7.64688213142783));
#53144=CARTESIAN_POINT('Ctrl Pts',(94.3045794319814,176.401945172331,7.64688213148215));
#53145=CARTESIAN_POINT('Ctrl Pts',(94.3051732403325,176.396467528108,7.64688213152588));
#53146=CARTESIAN_POINT('Ctrl Pts',(94.3057067703767,176.391545927126,7.64688213156518));
#53147=CARTESIAN_POINT('Ctrl Pts',(94.306142785898,176.386633351107,7.64688213156125));
#53148=CARTESIAN_POINT('Ctrl Pts',(94.3064987148807,176.381742005931,7.64688213153124));
#53149=CARTESIAN_POINT('Ctrl Pts',(94.3070621910221,176.373998449099,7.64688213148372));
#53150=CARTESIAN_POINT('Ctrl Pts',(94.3074255350537,176.366314767624,7.64688213111193));
#53151=CARTESIAN_POINT('Ctrl Pts',(94.3076494624099,176.358726932633,7.64688213099499));
#53152=CARTESIAN_POINT('Ctrl Pts',(94.3078351183924,176.352435932801,7.64688213089803));
#53153=CARTESIAN_POINT('Ctrl Pts',(94.3079250096796,176.346211483213,7.64688213116034));
#53154=CARTESIAN_POINT('Ctrl Pts',(94.3079658597899,176.340040257099,7.6468821313679));
#53155=CARTESIAN_POINT('Ctrl Pts',(94.3079994400497,176.334967287292,7.64688213153853));
#53156=CARTESIAN_POINT('Ctrl Pts',(94.308,176.329930030317,7.64688213156321));
#53157=CARTESIAN_POINT('Ctrl Pts',(94.308,176.32489514138,7.64688213156321));
#53158=CARTESIAN_POINT('Origin',(93.8950711760379,184.567063755345,7.64688213156321));
#53159=CARTESIAN_POINT('Origin',(93.8950711760379,190.573456657062,7.64688213156321));
#53160=CARTESIAN_POINT('Ctrl Pts',(94.1965126031356,198.537424108246,7.64688213156321));
#53161=CARTESIAN_POINT('Ctrl Pts',(94.1882077188124,198.530119180688,7.64688213156321));
#53162=CARTESIAN_POINT('Ctrl Pts',(94.1795557644432,198.523192025084,7.64688213135791));
#53163=CARTESIAN_POINT('Ctrl Pts',(94.1706072180066,198.516689372248,7.64688213072279));
#53164=CARTESIAN_POINT('Ctrl Pts',(94.1613934589038,198.50999399695,7.64688213006884));
#53165=CARTESIAN_POINT('Ctrl Pts',(94.1518658367571,198.503749859418,7.64688213006509));
#53166=CARTESIAN_POINT('Ctrl Pts',(94.142039471442,198.497955901662,7.64688213082126));
#53167=CARTESIAN_POINT('Ctrl Pts',(94.1368276434764,198.494882831396,7.64688213122232));
#53168=CARTESIAN_POINT('Ctrl Pts',(94.1315320146857,198.491934171972,7.6468821314728));
#53169=CARTESIAN_POINT('Ctrl Pts',(94.1261639684437,198.489109979256,7.6468821315333));
#53170=CARTESIAN_POINT('Ctrl Pts',(94.1229258790247,198.487406382055,7.64688213156979));
#53171=CARTESIAN_POINT('Ctrl Pts',(94.1196614290827,198.485748065486,7.64688213156321));
#53172=CARTESIAN_POINT('Ctrl Pts',(94.116375043966,198.484134993382,7.64688213156321));
#53173=CARTESIAN_POINT('Ctrl Pts',(94.1038253898107,198.477975186694,7.64688213156321));
#53174=CARTESIAN_POINT('Ctrl Pts',(94.0909337029094,198.472500135499,7.64688213156321));
#53175=CARTESIAN_POINT('Ctrl Pts',(94.0779638036364,198.467759421843,7.64688213156321));
#53176=CARTESIAN_POINT('Ctrl Pts',(94.0694851583669,198.464660336138,7.64688213156321));
#53177=CARTESIAN_POINT('Ctrl Pts',(94.0609759724189,198.461874997697,7.64688213156681));
#53178=CARTESIAN_POINT('Ctrl Pts',(94.0524923023135,198.459404161314,7.6468821315595));
#53179=CARTESIAN_POINT('Ctrl Pts',(94.0446140530749,198.457109651438,7.64688213155272));
#53180=CARTESIAN_POINT('Ctrl Pts',(94.0367650318919,198.455073177377,7.64688213115071));
#53181=CARTESIAN_POINT('Ctrl Pts',(94.0289443571957,198.453291840657,7.64688213023569));
#53182=CARTESIAN_POINT('Ctrl Pts',(94.0213664515362,198.451565800113,7.64688212934907));
#53183=CARTESIAN_POINT('Ctrl Pts',(94.0138101772555,198.450078570259,7.64688212887643));
#53184=CARTESIAN_POINT('Ctrl Pts',(94.0062518814675,198.44880261223,7.64688212940989));
#53185=CARTESIAN_POINT('Ctrl Pts',(93.9980708945873,198.447421534248,7.64688212998731));
#53186=CARTESIAN_POINT('Ctrl Pts',(93.9898877225064,198.446287897563,7.64688213109593));
#53187=CARTESIAN_POINT('Ctrl Pts',(93.9817496771443,198.445366146685,7.64688213139123));
#53188=CARTESIAN_POINT('Ctrl Pts',(93.9773075900274,198.444863016324,7.64688213155242));
#53189=CARTESIAN_POINT('Ctrl Pts',(93.9728794633333,198.444421432259,7.64688213155038));
#53190=CARTESIAN_POINT('Ctrl Pts',(93.9684792171451,198.444038417166,7.64688213155581));
#53191=CARTESIAN_POINT('Ctrl Pts',(93.9634328497402,198.443599161088,7.64688213156205));
#53192=CARTESIAN_POINT('Ctrl Pts',(93.9584231815305,198.443236941987,7.64688213156639));
#53193=CARTESIAN_POINT('Ctrl Pts',(93.9534670667576,198.442938937023,7.64688213151109));
#53194=CARTESIAN_POINT('Ctrl Pts',(93.9463567699485,198.442511403796,7.64688213143175));
#53195=CARTESIAN_POINT('Ctrl Pts',(93.9393613969728,198.442216696189,7.64688213109709));
#53196=CARTESIAN_POINT('Ctrl Pts',(93.9325100234552,198.442019772006,7.64688213094468));
#53197=CARTESIAN_POINT('Ctrl Pts',(93.926056155318,198.441834273039,7.64688213080112));
#53198=CARTESIAN_POINT('Ctrl Pts',(93.919731480394,198.441735619644,7.64688213099397));
#53199=CARTESIAN_POINT('Ctrl Pts',(93.9135113783832,198.441685746164,7.64688213124227));
#53200=CARTESIAN_POINT('Ctrl Pts',(93.9072912763724,198.441635872683,7.64688213149057));
#53201=CARTESIAN_POINT('Ctrl Pts',(93.901177483374,198.441634931383,7.64688213156321));
#53202=CARTESIAN_POINT('Ctrl Pts',(93.8950711760379,198.441634931383,7.64688213156321));
#53203=CARTESIAN_POINT('Origin',(100.702374693277,94.5052848706775,-18.6424540494296));
#53204=CARTESIAN_POINT('',(105.096095244841,94.2520144822707,-25.3206351362274));
#53205=CARTESIAN_POINT('',(102.087927974797,94.5052895167419,-18.0677870988647));
#53206=CARTESIAN_POINT('Ctrl Pts',(105.096095245569,94.2520144822084,-25.3206351380242));
#53207=CARTESIAN_POINT('Ctrl Pts',(105.100984837153,94.6478489785941,-25.3324299802838));
#53208=CARTESIAN_POINT('Ctrl Pts',(104.805087461269,95.4362457730711,-25.4826867943338));
#53209=CARTESIAN_POINT('Ctrl Pts',(104.07639803827,95.7563847881812,-25.7960948438682));
#53210=CARTESIAN_POINT('Ctrl Pts',(103.710541957792,95.7510923538542,-25.9476510676898));
#53211=CARTESIAN_POINT('Origin',(91.4225478323467,94.,7.64700017509567));
#53212=CARTESIAN_POINT('',(105.879140506485,93.9888865978685,-27.2085980648717));
#53213=CARTESIAN_POINT('',(86.703308602119,92.7782085347901,19.0253318687989));
#53214=CARTESIAN_POINT('',(106.348526854188,94.4206969645697,-28.3403393599065));
#53215=CARTESIAN_POINT('Ctrl Pts',(106.348536200176,94.4206969059278,-28.3403355415808));
#53216=CARTESIAN_POINT('Ctrl Pts',(106.336348321215,94.3910925733971,-28.31094993032));
#53217=CARTESIAN_POINT('Ctrl Pts',(106.323621678849,94.362710760117,-28.2802653324191));
#53218=CARTESIAN_POINT('Ctrl Pts',(106.310471392563,94.3357965344423,-28.2485593069484));
#53219=CARTESIAN_POINT('Ctrl Pts',(106.299510696251,94.3133636650997,-28.222132497002));
#53220=CARTESIAN_POINT('Ctrl Pts',(106.288257347124,94.2919521753283,-28.1950000858687));
#53221=CARTESIAN_POINT('Ctrl Pts',(106.276769785408,94.271675306299,-28.1673029759792));
#53222=CARTESIAN_POINT('Ctrl Pts',(106.271976994835,94.263215479128,-28.1557473081656));
#53223=CARTESIAN_POINT('Ctrl Pts',(106.267143250704,94.2549514593668,-28.1440928991858));
#53224=CARTESIAN_POINT('Ctrl Pts',(106.262271934421,94.246889572464,-28.1323479018056));
#53225=CARTESIAN_POINT('Ctrl Pts',(106.257473758126,94.2389487301175,-28.1207792487495));
#53226=CARTESIAN_POINT('Ctrl Pts',(106.252639128744,94.2312039950657,-28.1091227054152));
#53227=CARTESIAN_POINT('Ctrl Pts',(106.247770569243,94.2236534417787,-28.0973843549017));
#53228=CARTESIAN_POINT('Ctrl Pts',(106.237115870601,94.2071292789668,-28.0716953215743));
#53229=CARTESIAN_POINT('Ctrl Pts',(106.226296569177,94.1915471136376,-28.0456094225584));
#53230=CARTESIAN_POINT('Ctrl Pts',(106.215330339019,94.1768930120149,-28.0191692700931));
#53231=CARTESIAN_POINT('Ctrl Pts',(106.203960408986,94.16169944889,-27.9917557761883));
#53232=CARTESIAN_POINT('Ctrl Pts',(106.192432702985,94.1475034693685,-27.9639618758431));
#53233=CARTESIAN_POINT('Ctrl Pts',(106.180792884311,94.1343023898034,-27.9358976663665));
#53234=CARTESIAN_POINT('Ctrl Pts',(106.17612136932,94.1290042796853,-27.9246344002486));
#53235=CARTESIAN_POINT('Ctrl Pts',(106.171432372696,94.1238666837271,-27.9133289850399));
#53236=CARTESIAN_POINT('Ctrl Pts',(106.166728926601,94.1188903994088,-27.9019887314076));
#53237=CARTESIAN_POINT('Ctrl Pts',(106.15538573368,94.1068892088133,-27.8746397021849));
#53238=CARTESIAN_POINT('Ctrl Pts',(106.14395848297,94.0958266749097,-27.8470880052822));
#53239=CARTESIAN_POINT('Ctrl Pts',(106.132505526334,94.0856980981588,-27.8194743300445));
#53240=CARTESIAN_POINT('Ctrl Pts',(106.120953047539,94.0754815076438,-27.791620701696));
#53241=CARTESIAN_POINT('Ctrl Pts',(106.109374399405,94.0662157928692,-27.7637039777056));
#53242=CARTESIAN_POINT('Ctrl Pts',(106.097822314173,94.0578827008333,-27.7358512982565));
#53243=CARTESIAN_POINT('Ctrl Pts',(106.087619153863,94.0505226552471,-27.7112509470831));
#53244=CARTESIAN_POINT('Ctrl Pts',(106.077437302237,94.0438879498033,-27.6867019722508));
#53245=CARTESIAN_POINT('Ctrl Pts',(106.067301209291,94.037956677689,-27.6622633240022));
#53246=CARTESIAN_POINT('Ctrl Pts',(106.067206251958,94.0379011121188,-27.6620343769232));
#53247=CARTESIAN_POINT('Ctrl Pts',(106.06711129864,94.0378456083256,-27.6618054395251));
#53248=CARTESIAN_POINT('Ctrl Pts',(106.067016349343,94.0377901662392,-27.6615765118232));
#53249=CARTESIAN_POINT('Ctrl Pts',(106.057066721917,94.0319804538741,-27.6375874416578));
#53250=CARTESIAN_POINT('Ctrl Pts',(106.047162964423,94.0268386243003,-27.6137089665616));
#53251=CARTESIAN_POINT('Ctrl Pts',(106.037312985409,94.0223124863671,-27.5899601541104));
#53252=CARTESIAN_POINT('Ctrl Pts',(106.029720091936,94.0188234958706,-27.5716532924619));
#53253=CARTESIAN_POINT('Ctrl Pts',(106.022158292504,94.0156996928785,-27.5534213999309));
#53254=CARTESIAN_POINT('Ctrl Pts',(106.014624735007,94.0129040785805,-27.5352576000479));
#53255=CARTESIAN_POINT('Ctrl Pts',(106.006498700325,94.0098886029901,-27.5156653067853));
#53256=CARTESIAN_POINT('Ctrl Pts',(105.998404739523,94.0072543980386,-27.4961503453622));
#53257=CARTESIAN_POINT('Ctrl Pts',(105.990371282118,94.0049563151485,-27.4767812609324));
#53258=CARTESIAN_POINT('Ctrl Pts',(105.98365123995,94.0030339530634,-27.4605788890804));
#53259=CARTESIAN_POINT('Ctrl Pts',(105.976975409397,94.0013481803964,-27.4444831137605));
#53260=CARTESIAN_POINT('Ctrl Pts',(105.970358113908,93.9998765561446,-27.4285284695286));
#53261=CARTESIAN_POINT('Ctrl Pts',(105.970282213813,93.9998596766777,-27.4283454704451));
#53262=CARTESIAN_POINT('Ctrl Pts',(105.970206321586,93.9998428243357,-27.4281624903316));
#53263=CARTESIAN_POINT('Ctrl Pts',(105.970130437216,93.9998259990964,-27.4279795291619));
#53264=CARTESIAN_POINT('Ctrl Pts',(105.964545794603,93.9985877605972,-27.4145146648225));
#53265=CARTESIAN_POINT('Ctrl Pts',(105.959003652398,93.997496204378,-27.4011522712516));
#53266=CARTESIAN_POINT('Ctrl Pts',(105.953498543081,93.9965328559303,-27.3878791660355));
#53267=CARTESIAN_POINT('Ctrl Pts',(105.94857737856,93.9956716929761,-27.3760139821275));
#53268=CARTESIAN_POINT('Ctrl Pts',(105.943683446271,93.9949126459372,-27.3642144566043));
#53269=CARTESIAN_POINT('Ctrl Pts',(105.938807357948,93.9942378558351,-27.3524579537045));
#53270=CARTESIAN_POINT('Ctrl Pts',(105.932982045526,93.9934317048994,-27.3384128220665));
#53271=CARTESIAN_POINT('Ctrl Pts',(105.927182809908,93.9927458926284,-27.324430562812));
#53272=CARTESIAN_POINT('Ctrl Pts',(105.921429515117,93.9921513083542,-27.3105590691714));
#53273=CARTESIAN_POINT('Ctrl Pts',(105.916097015972,93.9916002119392,-27.2977021357676));
#53274=CARTESIAN_POINT('Ctrl Pts',(105.910806220938,93.9911276724454,-27.2849457530551));
#53275=CARTESIAN_POINT('Ctrl Pts',(105.905573909829,93.9907090322299,-27.2723303781461));
#53276=CARTESIAN_POINT('Ctrl Pts',(105.901093515711,93.9903505533245,-27.2615279143071));
#53277=CARTESIAN_POINT('Ctrl Pts',(105.896656705891,93.9900316355672,-27.2508305344986));
#53278=CARTESIAN_POINT('Ctrl Pts',(105.89225757441,93.9897344023939,-27.2402239992033));
#53279=CARTESIAN_POINT('Ctrl Pts',(105.888471858075,93.9894786154313,-27.2310964397976));
#53280=CARTESIAN_POINT('Ctrl Pts',(105.884714124969,93.9892388816768,-27.2220363494671));
#53281=CARTESIAN_POINT('Ctrl Pts',(105.880963437953,93.9890017442084,-27.2129932476296));
#53282=CARTESIAN_POINT('Ctrl Pts',(105.880355698751,93.9889633198517,-27.2115279567463));
#53283=CARTESIAN_POINT('Ctrl Pts',(105.879748101949,93.9889249587857,-27.2100630091968));
#53284=CARTESIAN_POINT('Ctrl Pts',(105.879140506485,93.9888865978685,-27.2085980648717));
#53285=CARTESIAN_POINT('',(106.519992946928,95.5870037634136,-28.7537274702336));
#53286=CARTESIAN_POINT('Ctrl Pts',(106.519992396103,95.5870037634136,-28.7537276981302));
#53287=CARTESIAN_POINT('Ctrl Pts',(106.519992383752,95.5702945043411,-28.7537277032243));
#53288=CARTESIAN_POINT('Ctrl Pts',(106.519992017917,95.5535807137514,-28.7537269165393));
#53289=CARTESIAN_POINT('Ctrl Pts',(106.519964336009,95.5367689525111,-28.7536602659993));
#53290=CARTESIAN_POINT('Ctrl Pts',(106.519935115384,95.5190226991736,-28.7535899106479));
#53291=CARTESIAN_POINT('Ctrl Pts',(106.519875457898,95.5011676133929,-28.7534461649542));
#53292=CARTESIAN_POINT('Ctrl Pts',(106.519758093614,95.4831517545077,-28.753163244791));
#53293=CARTESIAN_POINT('Ctrl Pts',(106.519631790217,95.4637637080618,-28.7528587758618));
#53294=CARTESIAN_POINT('Ctrl Pts',(106.519438649086,95.444189947201,-28.7523931110579));
#53295=CARTESIAN_POINT('Ctrl Pts',(106.519149759502,95.4244249468463,-28.7516965665715));
#53296=CARTESIAN_POINT('Ctrl Pts',(106.518822260279,95.4020183853194,-28.7509069300114));
#53297=CARTESIAN_POINT('Ctrl Pts',(106.518371669477,95.3793668423552,-28.7498204848968));
#53298=CARTESIAN_POINT('Ctrl Pts',(106.517762623522,95.3565264309759,-28.7483520445067));
#53299=CARTESIAN_POINT('Ctrl Pts',(106.517201987763,95.3355014963351,-28.7470003235279));
#53300=CARTESIAN_POINT('Ctrl Pts',(106.516509794767,95.3143401589921,-28.7453314676998));
#53301=CARTESIAN_POINT('Ctrl Pts',(106.515656886582,95.2930561739804,-28.743275202158));
#53302=CARTESIAN_POINT('Ctrl Pts',(106.5151283308,95.2798662743512,-28.7420009137157));
#53303=CARTESIAN_POINT('Ctrl Pts',(106.514538209458,95.2666484418391,-28.7405782282074));
#53304=CARTESIAN_POINT('Ctrl Pts',(106.513884215322,95.2534151670649,-28.7390015983462));
#53305=CARTESIAN_POINT('Ctrl Pts',(106.51273650852,95.2301918403589,-28.7362347404833));
#53306=CARTESIAN_POINT('Ctrl Pts',(106.511387257983,95.206918554251,-28.7329820884002));
#53307=CARTESIAN_POINT('Ctrl Pts',(106.509811719965,95.1836640993446,-28.7291839277684));
#53308=CARTESIAN_POINT('Ctrl Pts',(106.508370449177,95.1623913873205,-28.7257094460973));
#53309=CARTESIAN_POINT('Ctrl Pts',(106.506739916843,95.1411355827377,-28.7217787094556));
#53310=CARTESIAN_POINT('Ctrl Pts',(106.504902168413,95.1199062340685,-28.7173483789107));
#53311=CARTESIAN_POINT('Ctrl Pts',(106.502886407984,95.0966205219058,-28.7124889080215));
#53312=CARTESIAN_POINT('Ctrl Pts',(106.500620688702,95.0733602722095,-28.7070267762253));
#53313=CARTESIAN_POINT('Ctrl Pts',(106.498084093001,95.0500867622399,-28.7009116411894));
#53314=CARTESIAN_POINT('Ctrl Pts',(106.49575649769,95.0287308509805,-28.6953003568864));
#53315=CARTESIAN_POINT('Ctrl Pts',(106.493200644426,95.0073601593153,-28.6891388135818));
#53316=CARTESIAN_POINT('Ctrl Pts',(106.490409811945,94.9859993348454,-28.6824110624209));
#53317=CARTESIAN_POINT('Ctrl Pts',(106.490217256213,94.9845255275778,-28.6819468758175));
#53318=CARTESIAN_POINT('Ctrl Pts',(106.490023566413,94.9830516175081,-28.6814799565991));
#53319=CARTESIAN_POINT('Ctrl Pts',(106.489828747838,94.9815776098605,-28.6810103176547));
#53320=CARTESIAN_POINT('Ctrl Pts',(106.486467648312,94.9561473530386,-28.6729078909209));
#53321=CARTESIAN_POINT('Ctrl Pts',(106.482772164737,94.9307231297893,-28.6639997417925));
#53322=CARTESIAN_POINT('Ctrl Pts',(106.478741389381,94.9053855378354,-28.6542836903612));
#53323=CARTESIAN_POINT('Ctrl Pts',(106.473277358178,94.8710384505319,-28.6411128228469));
#53324=CARTESIAN_POINT('Ctrl Pts',(106.467197181192,94.8368527584581,-28.6264573659253));
#53325=CARTESIAN_POINT('Ctrl Pts',(106.460520090699,94.8031133042799,-28.6103633298321));
#53326=CARTESIAN_POINT('Ctrl Pts',(106.454816203961,94.7742914655697,-28.5966150424406));
#53327=CARTESIAN_POINT('Ctrl Pts',(106.448677657484,94.7458001268657,-28.5818191925715));
#53328=CARTESIAN_POINT('Ctrl Pts',(106.442119952961,94.7178045985462,-28.5660125586397));
#53329=CARTESIAN_POINT('Ctrl Pts',(106.436670709495,94.6945412067251,-28.5528777495969));
#53330=CARTESIAN_POINT('Ctrl Pts',(106.43093226839,94.6716210451453,-28.5390455259699));
#53331=CARTESIAN_POINT('Ctrl Pts',(106.424910042362,94.6491008998972,-28.5245286372721));
#53332=CARTESIAN_POINT('Ctrl Pts',(106.417918937214,94.6229576261926,-28.5076762151235));
#53333=CARTESIAN_POINT('Ctrl Pts',(106.410544776913,94.5973526250975,-28.4898995776048));
#53334=CARTESIAN_POINT('Ctrl Pts',(106.402788155208,94.5722924545957,-28.4712003931278));
#53335=CARTESIAN_POINT('Ctrl Pts',(106.395778466166,94.5496454815624,-28.4543018677739));
#53336=CARTESIAN_POINT('Ctrl Pts',(106.38845621177,94.5274412752508,-28.4366494318918));
#53337=CARTESIAN_POINT('Ctrl Pts',(106.380837956819,94.5057174501844,-28.4182836137374));
#53338=CARTESIAN_POINT('Ctrl Pts',(106.372011850682,94.4805493786277,-28.3970059508904));
#53339=CARTESIAN_POINT('Ctrl Pts',(106.362788614732,94.4560267584976,-28.37477119034));
#53340=CARTESIAN_POINT('Ctrl Pts',(106.353214596877,94.4322542407768,-28.3516921661135));
#53341=CARTESIAN_POINT('Ctrl Pts',(106.351654987218,94.4283816923017,-28.3479325878844));
#53342=CARTESIAN_POINT('Ctrl Pts',(106.350086102593,94.424529118009,-28.3441506869017));
#53343=CARTESIAN_POINT('Ctrl Pts',(106.348508177654,94.4206970379979,-28.3403470337887));
#53344=CARTESIAN_POINT('',(106.51999322249,154.412996236586,-28.7537273566449));
#53345=CARTESIAN_POINT('',(106.51999322249,94.,-28.7537273566449));
#53346=CARTESIAN_POINT('',(106.348217475623,155.579947720605,-28.3395670800759));
#53347=CARTESIAN_POINT('Ctrl Pts',(106.348217475623,155.579947720605,-28.3395670800759));
#53348=CARTESIAN_POINT('Ctrl Pts',(106.362001518914,155.546334430142,-28.3728011267082));
#53349=CARTESIAN_POINT('Ctrl Pts',(106.375180398739,155.510975470702,-28.4045760926899));
#53350=CARTESIAN_POINT('Ctrl Pts',(106.387563647119,155.474330391544,-28.4344327497986));
#53351=CARTESIAN_POINT('Ctrl Pts',(106.393679803017,155.45623118121,-28.4491791203693));
#53352=CARTESIAN_POINT('Ctrl Pts',(106.399601885304,155.437819073808,-28.4634575693508));
#53353=CARTESIAN_POINT('Ctrl Pts',(106.405309385178,155.41914576916,-28.4772186489527));
#53354=CARTESIAN_POINT('Ctrl Pts',(106.410294301134,155.402836552103,-28.4892375410762));
#53355=CARTESIAN_POINT('Ctrl Pts',(106.415115869102,155.386327630981,-28.5008625926411));
#53356=CARTESIAN_POINT('Ctrl Pts',(106.41976499495,155.369648448097,-28.5120718774141));
#53357=CARTESIAN_POINT('Ctrl Pts',(106.420831092753,155.365823720438,-28.5146422947902));
#53358=CARTESIAN_POINT('Ctrl Pts',(106.421888117763,155.36199002753,-28.5171908372026));
#53359=CARTESIAN_POINT('Ctrl Pts',(106.422936140771,155.358147442375,-28.519717675347));
#53360=CARTESIAN_POINT('Ctrl Pts',(106.428268399468,155.338596671126,-28.5325740292224));
#53361=CARTESIAN_POINT('Ctrl Pts',(106.433364792446,155.318824239965,-28.5448616997656));
#53362=CARTESIAN_POINT('Ctrl Pts',(106.438223708842,155.29883222935,-28.5565768016648));
#53363=CARTESIAN_POINT('Ctrl Pts',(106.443484914608,155.277184999196,-28.5692618443033));
#53364=CARTESIAN_POINT('Ctrl Pts',(106.44846937737,155.255273885893,-28.5812796438129));
#53365=CARTESIAN_POINT('Ctrl Pts',(106.453187795367,155.233091856195,-28.5926559943245));
#53366=CARTESIAN_POINT('Ctrl Pts',(106.458265817796,155.209219269155,-28.6048993697721));
#53367=CARTESIAN_POINT('Ctrl Pts',(106.463035630424,155.185033525906,-28.6163996349105));
#53368=CARTESIAN_POINT('Ctrl Pts',(106.467501624699,155.160593495145,-28.6271673793933));
#53369=CARTESIAN_POINT('Ctrl Pts',(106.468960734031,155.15260855948,-28.6306853678849));
#53370=CARTESIAN_POINT('Ctrl Pts',(106.470387376368,155.144598284816,-28.6341250768518));
#53371=CARTESIAN_POINT('Ctrl Pts',(106.471781554029,155.136563714471,-28.6374865118125));
#53372=CARTESIAN_POINT('Ctrl Pts',(106.475712672236,155.113908893169,-28.6469646425752));
#53373=CARTESIAN_POINT('Ctrl Pts',(106.479385555357,155.091060612827,-28.6558201552061));
#53374=CARTESIAN_POINT('Ctrl Pts',(106.482797839777,155.068098196286,-28.6640473507492));
#53375=CARTESIAN_POINT('Ctrl Pts',(106.486993725991,155.039862658105,-28.6741638510512));
#53376=CARTESIAN_POINT('Ctrl Pts',(106.490795476203,155.011455862992,-28.6833300689146));
#53377=CARTESIAN_POINT('Ctrl Pts',(106.49420426583,154.983038251063,-28.6915488383298));
#53378=CARTESIAN_POINT('Ctrl Pts',(106.497099570035,154.958901346087,-28.6985295676357));
#53379=CARTESIAN_POINT('Ctrl Pts',(106.499711489412,154.93475851619,-28.7048270413556));
#53380=CARTESIAN_POINT('Ctrl Pts',(106.502045007034,154.910669783466,-28.710453273936));
#53381=CARTESIAN_POINT('Ctrl Pts',(106.502691350324,154.903997628683,-28.7120116412877));
#53382=CARTESIAN_POINT('Ctrl Pts',(106.503316833705,154.897330293187,-28.7135197143113));
#53383=CARTESIAN_POINT('Ctrl Pts',(106.503921306883,154.890669145268,-28.7149771306549));
#53384=CARTESIAN_POINT('Ctrl Pts',(106.50528906257,154.875596809092,-28.7182748609181));
#53385=CARTESIAN_POINT('Ctrl Pts',(106.506549218023,154.860555971251,-28.7213131615477));
#53386=CARTESIAN_POINT('Ctrl Pts',(106.507707451296,154.845548797188,-28.7241057227171));
#53387=CARTESIAN_POINT('Ctrl Pts',(106.509327436026,154.824558731206,-28.7280115908676));
#53388=CARTESIAN_POINT('Ctrl Pts',(106.510746116104,154.80363532347,-28.7314321030042));
#53389=CARTESIAN_POINT('Ctrl Pts',(106.511983375936,154.782754209038,-28.7344152005923));
#53390=CARTESIAN_POINT('Ctrl Pts',(106.512909887114,154.767117569568,-28.7366490670674));
#53391=CARTESIAN_POINT('Ctrl Pts',(106.513735258272,154.75149840841,-28.738639079369));
#53392=CARTESIAN_POINT('Ctrl Pts',(106.514469788477,154.735891883312,-28.7404100696876));
#53393=CARTESIAN_POINT('Ctrl Pts',(106.515774500154,154.708170742148,-28.7435557970237));
#53394=CARTESIAN_POINT('Ctrl Pts',(106.516796758683,154.680510659625,-28.746020515842));
#53395=CARTESIAN_POINT('Ctrl Pts',(106.517572215719,154.653085337689,-28.7478901831707));
#53396=CARTESIAN_POINT('Ctrl Pts',(106.517629490365,154.65105972501,-28.7480282753272));
#53397=CARTESIAN_POINT('Ctrl Pts',(106.517685498904,154.649035706001,-28.748163314833));
#53398=CARTESIAN_POINT('Ctrl Pts',(106.517740248307,154.647013258368,-28.7482953185));
#53399=CARTESIAN_POINT('Ctrl Pts',(106.518078772919,154.63450813023,-28.7491115190003));
#53400=CARTESIAN_POINT('Ctrl Pts',(106.518369138263,154.622062605419,-28.7498116051454));
#53401=CARTESIAN_POINT('Ctrl Pts',(106.518616089278,154.609675437611,-28.7504070174519));
#53402=CARTESIAN_POINT('Ctrl Pts',(106.518928196039,154.594020029966,-28.7511595237972));
#53403=CARTESIAN_POINT('Ctrl Pts',(106.519170884449,154.578452843505,-28.7517446592382));
#53404=CARTESIAN_POINT('Ctrl Pts',(106.519358911552,154.562928693333,-28.7521980028424));
#53405=CARTESIAN_POINT('Ctrl Pts',(106.519555005431,154.546738522939,-28.7526707958853));
#53406=CARTESIAN_POINT('Ctrl Pts',(106.519691689764,154.530596998534,-28.7530003488091));
#53407=CARTESIAN_POINT('Ctrl Pts',(106.519786116005,154.514550737791,-28.7532280148632));
#53408=CARTESIAN_POINT('Ctrl Pts',(106.519871524227,154.500036948062,-28.7534339380556));
#53409=CARTESIAN_POINT('Ctrl Pts',(106.51992231897,154.485607161697,-28.7535564060529));
#53410=CARTESIAN_POINT('Ctrl Pts',(106.519951979951,154.471292797228,-28.7536279196478));
#53411=CARTESIAN_POINT('Ctrl Pts',(106.519975229351,154.46007265608,-28.7536839747127));
#53412=CARTESIAN_POINT('Ctrl Pts',(106.519985501794,154.448924157506,-28.7537087418135));
#53413=CARTESIAN_POINT('Ctrl Pts',(106.519989906275,154.437828500282,-28.7537193611445));
#53414=CARTESIAN_POINT('Ctrl Pts',(106.519993199951,154.429531154083,-28.7537273022934));
#53415=CARTESIAN_POINT('Ctrl Pts',(106.51999322249,154.42126284223,-28.7537273566449));
#53416=CARTESIAN_POINT('Ctrl Pts',(106.51999322249,154.412996236586,-28.7537273566449));
#53417=CARTESIAN_POINT('Ctrl Pts',(105.879120427069,156.011113302554,-27.2086063903362));
#53418=CARTESIAN_POINT('Ctrl Pts',(105.884970209424,156.010743953824,-27.2227112846502));
#53419=CARTESIAN_POINT('Ctrl Pts',(105.890821578996,156.010373836618,-27.236820471422));
#53420=CARTESIAN_POINT('Ctrl Pts',(105.896716657599,156.009950713176,-27.2510352253354));
#53421=CARTESIAN_POINT('Ctrl Pts',(105.902899947656,156.009506903152,-27.2659449411244));
#53422=CARTESIAN_POINT('Ctrl Pts',(105.909131218201,156.00900479938,-27.2809705403475));
#53423=CARTESIAN_POINT('Ctrl Pts',(105.915436772407,156.00839408801,-27.2961752090037));
#53424=CARTESIAN_POINT('Ctrl Pts',(105.922147666964,156.007744118242,-27.3123572803643));
#53425=CARTESIAN_POINT('Ctrl Pts',(105.928942557319,156.006971154312,-27.3287418319299));
#53426=CARTESIAN_POINT('Ctrl Pts',(105.935830378659,156.006025233473,-27.3453502513078));
#53427=CARTESIAN_POINT('Ctrl Pts',(105.943363124967,156.004990743559,-27.3635137610108));
#53428=CARTESIAN_POINT('Ctrl Pts',(105.951006792594,156.003749419619,-27.381944476826));
#53429=CARTESIAN_POINT('Ctrl Pts',(105.958749438821,156.002247976774,-27.4006135572026));
#53430=CARTESIAN_POINT('Ctrl Pts',(105.968193713562,156.00041655657,-27.4233856068452));
#53431=CARTESIAN_POINT('Ctrl Pts',(105.977784827871,155.998198036457,-27.4465112873205));
#53432=CARTESIAN_POINT('Ctrl Pts',(105.98747162396,155.995513931345,-27.4698673466087));
#53433=CARTESIAN_POINT('Ctrl Pts',(105.998247549245,155.992528040461,-27.4958494306277));
#53434=CARTESIAN_POINT('Ctrl Pts',(106.009139514583,155.988966613733,-27.522110919689));
#53435=CARTESIAN_POINT('Ctrl Pts',(106.020067145736,155.984737545394,-27.5484581355881));
#53436=CARTESIAN_POINT('Ctrl Pts',(106.028316883023,155.98154484038,-27.5683487785258));
#53437=CARTESIAN_POINT('Ctrl Pts',(106.036586408827,155.97797207953,-27.5882869763031));
#53438=CARTESIAN_POINT('Ctrl Pts',(106.044852192657,155.973980640816,-27.6082160016934));
#53439=CARTESIAN_POINT('Ctrl Pts',(106.052421318261,155.970325609232,-27.6264653655125));
#53440=CARTESIAN_POINT('Ctrl Pts',(106.059987013051,155.966319652751,-27.6447063248211));
#53441=CARTESIAN_POINT('Ctrl Pts',(106.067546749801,155.961930706376,-27.6629328314863));
#53442=CARTESIAN_POINT('Ctrl Pts',(106.077405120428,155.956207245168,-27.6867013387629));
#53443=CARTESIAN_POINT('Ctrl Pts',(106.08725436745,155.949830800035,-27.7104476585824));
#53444=CARTESIAN_POINT('Ctrl Pts',(106.097130124067,155.942727013491,-27.7342582636314));
#53445=CARTESIAN_POINT('Ctrl Pts',(106.103720245229,155.937986636036,-27.750147149748));
#53446=CARTESIAN_POINT('Ctrl Pts',(106.11032404262,155.932930129468,-27.7660693041106));
#53447=CARTESIAN_POINT('Ctrl Pts',(106.116937277857,155.927527663006,-27.7820145076464));
#53448=CARTESIAN_POINT('Ctrl Pts',(106.118571907656,155.926192305597,-27.7859557714797));
#53449=CARTESIAN_POINT('Ctrl Pts',(106.120207510991,155.92483720401,-27.7898993984109));
#53450=CARTESIAN_POINT('Ctrl Pts',(106.121843978998,155.923462342344,-27.7938451259257));
#53451=CARTESIAN_POINT('Ctrl Pts',(106.130827702375,155.915914760093,-27.8155059982236));
#53452=CARTESIAN_POINT('Ctrl Pts',(106.139834374711,155.907749819024,-27.8372223596458));
#53453=CARTESIAN_POINT('Ctrl Pts',(106.148843038132,155.898968656453,-27.8589436781366));
#53454=CARTESIAN_POINT('Ctrl Pts',(106.159615049511,155.888468676743,-27.8849167086547));
#53455=CARTESIAN_POINT('Ctrl Pts',(106.170389533977,155.877087956335,-27.9108959436955));
#53456=CARTESIAN_POINT('Ctrl Pts',(106.181104354576,155.864859020945,-27.9367315342084));
#53457=CARTESIAN_POINT('Ctrl Pts',(106.195314263464,155.848641105202,-27.9709944865216));
#53458=CARTESIAN_POINT('Ctrl Pts',(106.209416073208,155.83093444013,-28.0049972206327));
#53459=CARTESIAN_POINT('Ctrl Pts',(106.223247186183,155.811841165185,-28.0383469165259));
#53460=CARTESIAN_POINT('Ctrl Pts',(106.232460837903,155.799122103034,-28.0605629510205));
#53461=CARTESIAN_POINT('Ctrl Pts',(106.241553945815,155.785788343923,-28.0824881514577));
#53462=CARTESIAN_POINT('Ctrl Pts',(106.250491018517,155.771858660635,-28.1040365677024));
#53463=CARTESIAN_POINT('Ctrl Pts',(106.258514256062,155.759353317814,-28.1233816114356));
#53464=CARTESIAN_POINT('Ctrl Pts',(106.266411518448,155.746367949791,-28.1424224434116));
#53465=CARTESIAN_POINT('Ctrl Pts',(106.274172660376,155.732900550423,-28.1611344477783));
#53466=CARTESIAN_POINT('Ctrl Pts',(106.283288635007,155.71708219893,-28.1831129347991));
#53467=CARTESIAN_POINT('Ctrl Pts',(106.29221771538,155.700596550155,-28.204639898373));
#53468=CARTESIAN_POINT('Ctrl Pts',(106.300972145247,155.68341599352,-28.2257452579512));
#53469=CARTESIAN_POINT('Ctrl Pts',(106.308773197951,155.668106438262,-28.2445521962579));
#53470=CARTESIAN_POINT('Ctrl Pts',(106.316436050194,155.652244921693,-28.263025553594));
#53471=CARTESIAN_POINT('Ctrl Pts',(106.323954626624,155.635850481982,-28.2811512717589));
#53472=CARTESIAN_POINT('Ctrl Pts',(106.332215668601,155.617837077997,-28.3010669193562));
#53473=CARTESIAN_POINT('Ctrl Pts',(106.340302207555,155.599180640188,-28.3205621067978));
#53474=CARTESIAN_POINT('Ctrl Pts',(106.348185345197,155.579958216385,-28.3395679625573));
#53475=CARTESIAN_POINT('',(105.096094811978,155.747985481284,-25.3206340925508));
#53476=CARTESIAN_POINT('',(86.4538392823966,154.178385958383,19.6268153979709));
#53477=CARTESIAN_POINT('',(106.383789291886,152.749813000226,-28.4253325826583));
#53478=CARTESIAN_POINT('Origin',(105.139519211544,152.749813000226,-25.4253325826583));
#53479=CARTESIAN_POINT('',(106.383789291886,97.2501869997737,-28.4253325826583));
#53480=CARTESIAN_POINT('',(106.383789291886,109.5,-28.4253325826583));
#53481=CARTESIAN_POINT('Origin',(105.139519211544,97.2501869997737,-25.4253325826583));
#53482=CARTESIAN_POINT('Origin',(84.8559044848917,92.7782085347901,18.2591086456766));
#53483=CARTESIAN_POINT('',(105.344648352553,92.5680149554199,-27.4674890966994));
#53484=CARTESIAN_POINT('Origin',(104.031736389258,93.9888865978686,-27.9748212879939));
#53485=CARTESIAN_POINT('Origin',(104.031736389258,93.9888865978685,-27.9748212879938));
#53486=CARTESIAN_POINT('Origin',(85.0682861944761,154.178385958383,19.0521479806292));
#53487=CARTESIAN_POINT('',(103.710541724057,154.248899240755,-25.9476507549462));
#53488=CARTESIAN_POINT('',(85.0682861944761,152.679299717854,18.9997987355754));
#53489=CARTESIAN_POINT('Ctrl Pts',(103.710541724057,154.248899240755,-25.9476507549463));
#53490=CARTESIAN_POINT('Ctrl Pts',(104.076399036489,154.243606755386,-25.7960938034302));
#53491=CARTESIAN_POINT('Ctrl Pts',(104.805090939588,154.563748166316,-25.4826843747429));
#53492=CARTESIAN_POINT('Ctrl Pts',(105.100986471475,155.352149574421,-25.3324281384923));
#53493=CARTESIAN_POINT('Ctrl Pts',(105.096094811978,155.747985481284,-25.3206340925508));
#53494=CARTESIAN_POINT('Origin',(-104.036997693437,154.998477067548,-47.4127512582437));
#53495=CARTESIAN_POINT('',(99.8570121862841,154.357317701069,-29.0523492450538));
#53496=CARTESIAN_POINT('',(100.375893705536,154.876199220321,-43.9111718541794));
#53497=CARTESIAN_POINT('',(103.354880080851,154.248899240755,-25.9476507549462));
#53498=CARTESIAN_POINT('Ctrl Pts',(103.354880080851,154.248899240755,-25.9476507549463));
#53499=CARTESIAN_POINT('Ctrl Pts',(102.906795347561,154.248899240755,-25.9476507549463));
#53500=CARTESIAN_POINT('Ctrl Pts',(101.899202185037,154.253184994867,-26.070378695218));
#53501=CARTESIAN_POINT('Ctrl Pts',(100.505419252134,154.285825514037,-27.0050808694463));
#53502=CARTESIAN_POINT('Ctrl Pts',(99.9156898567318,154.326203180206,-28.1613459448332));
#53503=CARTESIAN_POINT('Ctrl Pts',(99.8491979777549,154.34950349254,-28.8285795904043));
#53504=CARTESIAN_POINT('Ctrl Pts',(99.8570121862842,154.357317701069,-29.0523492450538));
#53505=CARTESIAN_POINT('',(-52.0184988467186,154.248899240755,-25.9476507549462));
#53506=CARTESIAN_POINT('Origin',(105.476977365627,94.,-47.4680105652837));
#53507=CARTESIAN_POINT('',(106.492289497547,94.0614357287725,-30.8674528660081));
#53508=CARTESIAN_POINT('',(105.082984208378,94.664819166319,-53.9097417448695));
#53509=CARTESIAN_POINT('',(106.492310890291,155.938564368708,-30.8674541769969));
#53510=CARTESIAN_POINT('',(105.428337697658,155.483039106621,-48.2632621069839));
#53511=CARTESIAN_POINT('',(106.567091322525,155.56342173287,-29.6446446667752));
#53512=CARTESIAN_POINT('Ctrl Pts',(106.567101090387,155.563421789816,-29.6446452143876));
#53513=CARTESIAN_POINT('Ctrl Pts',(106.564840560324,155.596376470812,-29.681604554221));
#53514=CARTESIAN_POINT('Ctrl Pts',(106.562464198176,155.62755840419,-29.7204577318769));
#53515=CARTESIAN_POINT('Ctrl Pts',(106.559998958671,155.656636572297,-29.760764041507));
#53516=CARTESIAN_POINT('Ctrl Pts',(106.558300702251,155.676667967058,-29.7885302885618));
#53517=CARTESIAN_POINT('Ctrl Pts',(106.556560486751,155.695704381604,-29.8169825604679));
#53518=CARTESIAN_POINT('Ctrl Pts',(106.554786192726,155.713655185416,-29.8459920113545));
#53519=CARTESIAN_POINT('Ctrl Pts',(106.5543231179,155.7183401842,-29.853563217834));
#53520=CARTESIAN_POINT('Ctrl Pts',(106.553857720566,155.722952385595,-29.8611723969905));
#53521=CARTESIAN_POINT('Ctrl Pts',(106.553390131067,155.7274898879,-29.8688174176818));
#53522=CARTESIAN_POINT('Ctrl Pts',(106.55218896028,155.739146084686,-29.8884563863521));
#53523=CARTESIAN_POINT('Ctrl Pts',(106.550973323708,155.7503093669,-29.9083318679497));
#53524=CARTESIAN_POINT('Ctrl Pts',(106.54974497587,155.760975342401,-29.9284151761609));
#53525=CARTESIAN_POINT('Ctrl Pts',(106.54791063069,155.776903306894,-29.9584064526318));
#53526=CARTESIAN_POINT('Ctrl Pts',(106.546047543022,155.791719313514,-29.9888676659014));
#53527=CARTESIAN_POINT('Ctrl Pts',(106.544160879627,155.805429848686,-30.019714341494));
#53528=CARTESIAN_POINT('Ctrl Pts',(106.542045135191,155.820805134267,-30.0543064591989));
#53529=CARTESIAN_POINT('Ctrl Pts',(106.539899814523,155.834789329887,-30.0893821435147));
#53530=CARTESIAN_POINT('Ctrl Pts',(106.537736717014,155.847392293302,-30.1247484751757));
#53531=CARTESIAN_POINT('Ctrl Pts',(106.535430534655,155.860828919152,-30.1624542234635));
#53532=CARTESIAN_POINT('Ctrl Pts',(106.533104200374,155.872684248787,-30.2004894527092));
#53533=CARTESIAN_POINT('Ctrl Pts',(106.530774302263,155.883001280149,-30.2385829500822));
#53534=CARTESIAN_POINT('Ctrl Pts',(106.528850193028,155.891521436131,-30.2700418579893));
#53535=CARTESIAN_POINT('Ctrl Pts',(106.526923732528,155.898990700157,-30.3015392087978));
#53536=CARTESIAN_POINT('Ctrl Pts',(106.52500313025,155.905451334098,-30.3329407784788));
#53537=CARTESIAN_POINT('Ctrl Pts',(106.524138214087,155.908360789522,-30.3470820327434));
#53538=CARTESIAN_POINT('Ctrl Pts',(106.523274373472,155.911066349246,-30.3612057019767));
#53539=CARTESIAN_POINT('Ctrl Pts',(106.522412352164,155.91357173311,-30.3752996256959));
#53540=CARTESIAN_POINT('Ctrl Pts',(106.521539449239,155.916108743369,-30.3895714622773));
#53541=CARTESIAN_POINT('Ctrl Pts',(106.520668411833,155.918440492747,-30.4038127978251));
#53542=CARTESIAN_POINT('Ctrl Pts',(106.519799602584,155.920580255225,-30.4180177024048));
#53543=CARTESIAN_POINT('Ctrl Pts',(106.518160932331,155.924616083712,-30.4448097221591));
#53544=CARTESIAN_POINT('Ctrl Pts',(106.516530516965,155.927956296858,-30.471466773493));
#53545=CARTESIAN_POINT('Ctrl Pts',(106.514909655867,155.930674326931,-30.4979676188239));
#53546=CARTESIAN_POINT('Ctrl Pts',(106.513688594257,155.932721931246,-30.5179318001606));
#53547=CARTESIAN_POINT('Ctrl Pts',(106.512472620445,155.934417309633,-30.5378127991726));
#53548=CARTESIAN_POINT('Ctrl Pts',(106.511262292318,155.935801214132,-30.5576014908751));
#53549=CARTESIAN_POINT('Ctrl Pts',(106.509616673363,155.937682835672,-30.5845071253298));
#53550=CARTESIAN_POINT('Ctrl Pts',(106.507982210597,155.938993642005,-30.6112303549212));
#53551=CARTESIAN_POINT('Ctrl Pts',(106.506366932872,155.939828637638,-30.637639912163));
#53552=CARTESIAN_POINT('Ctrl Pts',(106.505428347273,155.940313826571,-30.6529856509785));
#53553=CARTESIAN_POINT('Ctrl Pts',(106.504496342891,155.94064376434,-30.668223787313));
#53554=CARTESIAN_POINT('Ctrl Pts',(106.503570382699,155.940840894505,-30.6833631011819));
#53555=CARTESIAN_POINT('Ctrl Pts',(106.502739632154,155.941017755231,-30.6969457512518));
#53556=CARTESIAN_POINT('Ctrl Pts',(106.501913403805,155.941087695897,-30.7104544637892));
#53557=CARTESIAN_POINT('Ctrl Pts',(106.501090218157,155.941070854153,-30.723913429496));
#53558=CARTESIAN_POINT('Ctrl Pts',(106.500030578558,155.941049174744,-30.7412383829446));
#53559=CARTESIAN_POINT('Ctrl Pts',(106.498976110839,155.940883637025,-30.758478778357));
#53560=CARTESIAN_POINT('Ctrl Pts',(106.497931399863,155.940623184918,-30.7755596531529));
#53561=CARTESIAN_POINT('Ctrl Pts',(106.497134841432,155.940424598586,-30.7885832693769));
#53562=CARTESIAN_POINT('Ctrl Pts',(106.496344275052,155.940171008209,-30.8015089167533));
#53563=CARTESIAN_POINT('Ctrl Pts',(106.495560885824,155.939885435913,-30.8143172183227));
#53564=CARTESIAN_POINT('Ctrl Pts',(106.494919194687,155.939651517441,-30.8248087764265));
#53565=CARTESIAN_POINT('Ctrl Pts',(106.494282357053,155.939396176495,-30.8352209801276));
#53566=CARTESIAN_POINT('Ctrl Pts',(106.493648821186,155.93913210387,-30.8455792001475));
#53567=CARTESIAN_POINT('Ctrl Pts',(106.493201748391,155.938945753432,-30.8528887758316));
#53568=CARTESIAN_POINT('Ctrl Pts',(106.492756278772,155.938755055565,-30.860172139702));
#53569=CARTESIAN_POINT('Ctrl Pts',(106.492310890291,155.938564368708,-30.8674541769969));
#53570=CARTESIAN_POINT('',(106.59442566553,154.412996236586,-29.1978874902373));
#53571=CARTESIAN_POINT('Ctrl Pts',(106.594425072042,154.412996236586,-29.1978874544561));
#53572=CARTESIAN_POINT('Ctrl Pts',(106.594425058027,154.430846715267,-29.1978874536265));
#53573=CARTESIAN_POINT('Ctrl Pts',(106.59442496036,154.448701678713,-29.1978884264124));
#53574=CARTESIAN_POINT('Ctrl Pts',(106.594419832825,154.466646973754,-29.1979716707571));
#53575=CARTESIAN_POINT('Ctrl Pts',(106.594414409865,154.485626192408,-29.1980597112499));
#53576=CARTESIAN_POINT('Ctrl Pts',(106.594403360615,154.504706096452,-29.1982397910055));
#53577=CARTESIAN_POINT('Ctrl Pts',(106.594381627097,154.52393084875,-29.1985948247356));
#53578=CARTESIAN_POINT('Ctrl Pts',(106.594358158922,154.544690021098,-29.1989781954172));
#53579=CARTESIAN_POINT('Ctrl Pts',(106.594322230252,154.565617558093,-29.199565603166));
#53580=CARTESIAN_POINT('Ctrl Pts',(106.594268397079,154.586710648723,-29.2004458740229));
#53581=CARTESIAN_POINT('Ctrl Pts',(106.594206470043,154.610975103454,-29.2014584943513));
#53582=CARTESIAN_POINT('Ctrl Pts',(106.594120835604,154.63545773642,-29.202858868077));
#53583=CARTESIAN_POINT('Ctrl Pts',(106.59400454558,154.660090083162,-29.2047600010956));
#53584=CARTESIAN_POINT('Ctrl Pts',(106.593928002345,154.676303335695,-29.206011345519));
#53585=CARTESIAN_POINT('Ctrl Pts',(106.593838533284,154.692569293609,-29.2074737377285));
#53586=CARTESIAN_POINT('Ctrl Pts',(106.593733758707,154.708888507928,-29.2091860787265));
#53587=CARTESIAN_POINT('Ctrl Pts',(106.593624490358,154.725907651804,-29.2109718618676));
#53588=CARTESIAN_POINT('Ctrl Pts',(106.593498707063,154.742957712775,-29.2130272566922));
#53589=CARTESIAN_POINT('Ctrl Pts',(106.593355223764,154.760017789664,-29.2153715531184));
#53590=CARTESIAN_POINT('Ctrl Pts',(106.593153312788,154.784024881862,-29.2186704679362));
#53591=CARTESIAN_POINT('Ctrl Pts',(106.592915794622,154.808045682854,-29.2225507630191));
#53592=CARTESIAN_POINT('Ctrl Pts',(106.592638447558,154.832018253949,-29.2270818520601));
#53593=CARTESIAN_POINT('Ctrl Pts',(106.592387432177,154.853714838572,-29.231182753729));
#53594=CARTESIAN_POINT('Ctrl Pts',(106.592103811214,154.875370974773,-29.2358164611591));
#53595=CARTESIAN_POINT('Ctrl Pts',(106.591784717832,154.896982730443,-29.2410300156049));
#53596=CARTESIAN_POINT('Ctrl Pts',(106.591447509629,154.919821377982,-29.2465395417272));
#53597=CARTESIAN_POINT('Ctrl Pts',(106.591070572356,154.942619378074,-29.2526985485254));
#53598=CARTESIAN_POINT('Ctrl Pts',(106.590651269776,154.965387593893,-29.259549315092));
#53599=CARTESIAN_POINT('Ctrl Pts',(106.590354568483,154.981498534732,-29.2643969630472));
#53600=CARTESIAN_POINT('Ctrl Pts',(106.590036687648,154.997599257234,-29.2695903421502));
#53601=CARTESIAN_POINT('Ctrl Pts',(106.589697169952,155.013665225948,-29.2751363784366));
#53602=CARTESIAN_POINT('Ctrl Pts',(106.589521882094,155.021959842937,-29.2779997132051));
#53603=CARTESIAN_POINT('Ctrl Pts',(106.589340699488,155.030248957229,-29.2809591333238));
#53604=CARTESIAN_POINT('Ctrl Pts',(106.589153787854,155.038529464026,-29.2840118154859));
#53605=CARTESIAN_POINT('Ctrl Pts',(106.588525813854,155.06634979205,-29.2942680257859));
#53606=CARTESIAN_POINT('Ctrl Pts',(106.587832061759,155.094071354961,-29.3055957365441));
#53607=CARTESIAN_POINT('Ctrl Pts',(106.587072688918,155.121577170027,-29.3179928372187));
#53608=CARTESIAN_POINT('Ctrl Pts',(106.585948106166,155.162311528083,-29.3363521527496));
#53609=CARTESIAN_POINT('Ctrl Pts',(106.584679565691,155.202566362466,-29.3570570715959));
#53610=CARTESIAN_POINT('Ctrl Pts',(106.583273130553,155.2418843839,-29.3800155424563));
#53611=CARTESIAN_POINT('Ctrl Pts',(106.582327000842,155.268334198207,-29.3954600452286));
#53612=CARTESIAN_POINT('Ctrl Pts',(106.581318621062,155.29435787574,-29.4119221665227));
#53613=CARTESIAN_POINT('Ctrl Pts',(106.580250063793,155.319847777689,-29.4293707935768));
#53614=CARTESIAN_POINT('Ctrl Pts',(106.579297012759,155.342582335882,-29.4449333025248));
#53615=CARTESIAN_POINT('Ctrl Pts',(106.578296126822,155.364891577578,-29.4612801144652));
#53616=CARTESIAN_POINT('Ctrl Pts',(106.577248173325,155.386743688369,-29.4783988413463));
#53617=CARTESIAN_POINT('Ctrl Pts',(106.576116428662,155.410343027308,-29.4968863294306));
#53618=CARTESIAN_POINT('Ctrl Pts',(106.574929495032,155.433416844842,-29.5162788173021));
#53619=CARTESIAN_POINT('Ctrl Pts',(106.573689480461,155.455927991693,-29.5365388587076));
#53620=CARTESIAN_POINT('Ctrl Pts',(106.572265664598,155.481775855705,-29.5598019469262));
#53621=CARTESIAN_POINT('Ctrl Pts',(106.570771873224,155.506881353688,-29.5842086069281));
#53622=CARTESIAN_POINT('Ctrl Pts',(106.56921473018,155.53114427146,-29.6096439239943));
#53623=CARTESIAN_POINT('Ctrl Pts',(106.56851298601,155.542078630466,-29.6211066380359));
#53624=CARTESIAN_POINT('Ctrl Pts',(106.567798416565,155.552841381797,-29.6327775797109));
#53625=CARTESIAN_POINT('Ctrl Pts',(106.567071789077,155.563421661688,-29.644643534328));
#53626=CARTESIAN_POINT('',(106.594425962298,95.5870037634136,-29.1978875077408));
#53627=CARTESIAN_POINT('',(106.594425962298,94.,-29.1978875077408));
#53628=CARTESIAN_POINT('',(106.567057459182,94.4360827537342,-29.6453585782858));
#53629=CARTESIAN_POINT('Ctrl Pts',(106.567057459182,94.4360827537342,-29.6453585782858));
#53630=CARTESIAN_POINT('Ctrl Pts',(106.569694177846,94.4746502705416,-29.6022486092074));
#53631=CARTESIAN_POINT('Ctrl Pts',(106.572188184598,94.5158268980369,-29.5614719592588));
#53632=CARTESIAN_POINT('Ctrl Pts',(106.574494031082,94.5589112730771,-29.5237717024925));
#53633=CARTESIAN_POINT('Ctrl Pts',(106.575686034569,94.5811836687703,-29.5042826177454));
#53634=CARTESIAN_POINT('Ctrl Pts',(106.576827692564,94.6039629477778,-29.4856166745356));
#53635=CARTESIAN_POINT('Ctrl Pts',(106.577913948913,94.6271733887998,-29.4678565402015));
#53636=CARTESIAN_POINT('Ctrl Pts',(106.578088459182,94.6309022142367,-29.4650033225222));
#53637=CARTESIAN_POINT('Ctrl Pts',(106.578261568186,94.6346417974881,-29.4621730153137));
#53638=CARTESIAN_POINT('Ctrl Pts',(106.578433239712,94.6383917908711,-29.4593662106148));
#53639=CARTESIAN_POINT('Ctrl Pts',(106.579223258232,94.6556489579994,-29.4464495217467));
#53640=CARTESIAN_POINT('Ctrl Pts',(106.579982810336,94.6731269817411,-29.4340309522646));
#53641=CARTESIAN_POINT('Ctrl Pts',(106.580711119798,94.6908102677087,-29.4221231925162));
#53642=CARTESIAN_POINT('Ctrl Pts',(106.581902212429,94.7197298859723,-29.4026489914583));
#53643=CARTESIAN_POINT('Ctrl Pts',(106.583009394845,94.7491983984252,-29.3845467139035));
#53644=CARTESIAN_POINT('Ctrl Pts',(106.584034895798,94.7791962197504,-29.3677799290701));
#53645=CARTESIAN_POINT('Ctrl Pts',(106.584914056358,94.8049133108168,-29.3534057874357));
#53646=CARTESIAN_POINT('Ctrl Pts',(106.585733318465,94.8310199668025,-29.3400109768049));
#53647=CARTESIAN_POINT('Ctrl Pts',(106.586493487319,94.8574374749867,-29.3275823267264));
#53648=CARTESIAN_POINT('Ctrl Pts',(106.587488533034,94.8920174610175,-29.3113134741496));
#53649=CARTESIAN_POINT('Ctrl Pts',(106.588381729429,94.9271507270164,-29.2967098416133));
#53650=CARTESIAN_POINT('Ctrl Pts',(106.589173862196,94.9625687450678,-29.2837585853465));
#53651=CARTESIAN_POINT('Ctrl Pts',(106.589824930824,94.9916794716204,-29.2731137073879));
#53652=CARTESIAN_POINT('Ctrl Pts',(106.590407681382,95.0209771744415,-29.2635858199835));
#53653=CARTESIAN_POINT('Ctrl Pts',(106.590923290458,95.0503205938309,-29.2551556861037));
#53654=CARTESIAN_POINT('Ctrl Pts',(106.591262283783,95.0696127741997,-29.2496131942358));
#53655=CARTESIAN_POINT('Ctrl Pts',(106.591572321925,95.0889273615691,-29.2445441156402));
#53656=CARTESIAN_POINT('Ctrl Pts',(106.591854105475,95.108227200452,-29.2399369948613));
#53657=CARTESIAN_POINT('Ctrl Pts',(106.591942940077,95.114311634751,-29.2384845618199));
#53658=CARTESIAN_POINT('Ctrl Pts',(106.592028965079,95.1203946415699,-29.2370780652266));
#53659=CARTESIAN_POINT('Ctrl Pts',(106.592112265778,95.1264760897888,-29.2357161103124));
#53660=CARTESIAN_POINT('Ctrl Pts',(106.592432535308,95.1498576769445,-29.2304797477909));
#53661=CARTESIAN_POINT('Ctrl Pts',(106.592712193004,95.1731996471212,-29.2259073756583));
#53662=CARTESIAN_POINT('Ctrl Pts',(106.592954210439,95.1964867677482,-29.2219504205602));
#53663=CARTESIAN_POINT('Ctrl Pts',(106.593193774043,95.2195377787327,-29.2180335852892));
#53664=CARTESIAN_POINT('Ctrl Pts',(106.593396435612,95.2425339787473,-29.2147201024606));
#53665=CARTESIAN_POINT('Ctrl Pts',(106.593566957172,95.2654988228046,-29.2119321067763));
#53666=CARTESIAN_POINT('Ctrl Pts',(106.593697063759,95.2830208150482,-29.2098048883797));
#53667=CARTESIAN_POINT('Ctrl Pts',(106.593808579517,95.3005317696529,-29.2079816257245));
#53668=CARTESIAN_POINT('Ctrl Pts',(106.59390383045,95.3180080063649,-29.206424287529));
#53669=CARTESIAN_POINT('Ctrl Pts',(106.593964052862,95.3290573587839,-29.2054396602983));
#53670=CARTESIAN_POINT('Ctrl Pts',(106.594017746772,95.3400926613537,-29.2045617725846));
#53671=CARTESIAN_POINT('Ctrl Pts',(106.59406535033,95.3511025282087,-29.2037834612498));
#53672=CARTESIAN_POINT('Ctrl Pts',(106.594107154099,95.3607710056418,-29.2030999756386));
#53673=CARTESIAN_POINT('Ctrl Pts',(106.594144262235,95.3704198744403,-29.2024932629876));
#53674=CARTESIAN_POINT('Ctrl Pts',(106.594177235675,95.380041619819,-29.2019541510278));
#53675=CARTESIAN_POINT('Ctrl Pts',(106.594228289065,95.3949391467962,-29.201119433973));
#53676=CARTESIAN_POINT('Ctrl Pts',(106.594269209412,95.4097710548787,-29.2004503877207));
#53677=CARTESIAN_POINT('Ctrl Pts',(106.59430174087,95.4245487838524,-29.1999184990405));
#53678=CARTESIAN_POINT('Ctrl Pts',(106.59433165445,95.4381373160098,-29.199429412629));
#53679=CARTESIAN_POINT('Ctrl Pts',(106.59435450441,95.4516888774332,-29.199055816566));
#53680=CARTESIAN_POINT('Ctrl Pts',(106.59437187721,95.4652061515077,-29.198771774007));
#53681=CARTESIAN_POINT('Ctrl Pts',(106.594398315765,95.4857772265956,-29.1983395077988));
#53682=CARTESIAN_POINT('Ctrl Pts',(106.594412032884,95.5062586637798,-29.1981152414073));
#53683=CARTESIAN_POINT('Ctrl Pts',(106.594418952198,95.5265597523565,-29.198002116326));
#53684=CARTESIAN_POINT('Ctrl Pts',(106.594422950701,95.5382912545441,-29.1979367441104));
#53685=CARTESIAN_POINT('Ctrl Pts',(106.594424688108,95.5499616993656,-29.1979083395739));
#53686=CARTESIAN_POINT('Ctrl Pts',(106.594425422606,95.5615845457806,-29.1978963312397));
#53687=CARTESIAN_POINT('Ctrl Pts',(106.59442595914,95.5700747616837,-29.197887559434));
#53688=CARTESIAN_POINT('Ctrl Pts',(106.594425962298,95.5785400649645,-29.1978875077408));
#53689=CARTESIAN_POINT('Ctrl Pts',(106.594425962298,95.5870037634136,-29.1978875077408));
#53690=CARTESIAN_POINT('Ctrl Pts',(106.492289497547,94.0614357287725,-30.8674528660081));
#53691=CARTESIAN_POINT('Ctrl Pts',(106.493273101939,94.0610144858895,-30.8513661526732));
#53692=CARTESIAN_POINT('Ctrl Pts',(106.494256787094,94.0605938294543,-30.835274850369));
#53693=CARTESIAN_POINT('Ctrl Pts',(106.49524713977,94.06022681789,-30.8190731969075));
#53694=CARTESIAN_POINT('Ctrl Pts',(106.496287801073,94.0598411626159,-30.8020485205398));
#53695=CARTESIAN_POINT('Ctrl Pts',(106.497335806624,94.0595147397881,-30.7849022920842));
#53696=CARTESIAN_POINT('Ctrl Pts',(106.498395196844,94.0593013449285,-30.767570079569));
#53697=CARTESIAN_POINT('Ctrl Pts',(106.499526180503,94.0590735288749,-30.7490665586197));
#53698=CARTESIAN_POINT('Ctrl Pts',(106.500670115253,94.0589745395242,-30.7303514752621));
#53699=CARTESIAN_POINT('Ctrl Pts',(106.501828227945,94.0590611205441,-30.7114059382727));
#53700=CARTESIAN_POINT('Ctrl Pts',(106.503106149147,94.0591566585015,-30.6905004568242));
#53701=CARTESIAN_POINT('Ctrl Pts',(106.504401294174,94.0594781802629,-30.6693150162599));
#53702=CARTESIAN_POINT('Ctrl Pts',(106.505711431064,94.0600912484104,-30.6478865858825));
#53703=CARTESIAN_POINT('Ctrl Pts',(106.507382928398,94.0608734123064,-30.6205477905809));
#53704=CARTESIAN_POINT('Ctrl Pts',(106.509078738831,94.0621305023982,-30.5928149001372));
#53705=CARTESIAN_POINT('Ctrl Pts',(106.510788948171,94.063978005935,-30.5648494766929));
#53706=CARTESIAN_POINT('Ctrl Pts',(106.512431237509,94.0657521369082,-30.5379946843087));
#53707=CARTESIAN_POINT('Ctrl Pts',(106.514086462597,94.0680701657548,-30.5109309879955));
#53708=CARTESIAN_POINT('Ctrl Pts',(106.515745429095,94.0710205594976,-30.483808107615));
#53709=CARTESIAN_POINT('Ctrl Pts',(106.517081155452,94.0733960858806,-30.4619699654748));
#53710=CARTESIAN_POINT('Ctrl Pts',(106.518419236815,94.0761812143759,-30.4400946350877));
#53711=CARTESIAN_POINT('Ctrl Pts',(106.519756810767,94.0794186417486,-30.4182285907667));
#53712=CARTESIAN_POINT('Ctrl Pts',(106.52100053456,94.0824289167647,-30.3978967657265));
#53713=CARTESIAN_POINT('Ctrl Pts',(106.52224377285,94.0858301260771,-30.3775737801556));
#53714=CARTESIAN_POINT('Ctrl Pts',(106.523486838189,94.0896559620509,-30.3572537370587));
#53715=CARTESIAN_POINT('Ctrl Pts',(106.524833487893,94.0938006041036,-30.3352404291929));
#53716=CARTESIAN_POINT('Ctrl Pts',(106.526180435524,94.0984451789194,-30.3132224393272));
#53717=CARTESIAN_POINT('Ctrl Pts',(106.527529896153,94.1036258404623,-30.2911608751093));
#53718=CARTESIAN_POINT('Ctrl Pts',(106.528445319574,94.1071402067274,-30.2761951383209));
#53719=CARTESIAN_POINT('Ctrl Pts',(106.529361932618,94.1108930937624,-30.261208088285));
#53720=CARTESIAN_POINT('Ctrl Pts',(106.530279287049,94.1149102923287,-30.2462075912939));
#53721=CARTESIAN_POINT('Ctrl Pts',(106.530762166731,94.117024876943,-30.2383115862494));
#53722=CARTESIAN_POINT('Ctrl Pts',(106.531245366306,94.1192078919176,-30.2304100283128));
#53723=CARTESIAN_POINT('Ctrl Pts',(106.531728763852,94.1214602538909,-30.2225049933262));
#53724=CARTESIAN_POINT('Ctrl Pts',(106.533275476001,94.1286670666979,-30.19721149785));
#53725=CARTESIAN_POINT('Ctrl Pts',(106.534824500982,94.1365950590859,-30.1718785416449));
#53726=CARTESIAN_POINT('Ctrl Pts',(106.53637116974,94.1452444012992,-30.1465829495215));
#53727=CARTESIAN_POINT('Ctrl Pts',(106.538359742627,94.1563649772598,-30.1140600654988));
#53728=CARTESIAN_POINT('Ctrl Pts',(106.54034432172,94.1686777820875,-30.081600393889));
#53729=CARTESIAN_POINT('Ctrl Pts',(106.542310086968,94.1821466708804,-30.0494479470237));
#53730=CARTESIAN_POINT('Ctrl Pts',(106.544270931342,94.1955818431847,-30.0173759869472));
#53731=CARTESIAN_POINT('Ctrl Pts',(106.546212672815,94.2101651166187,-29.9856159801272));
#53732=CARTESIAN_POINT('Ctrl Pts',(106.54812058979,94.225850650631,-29.9544125250556));
#53733=CARTESIAN_POINT('Ctrl Pts',(106.549614651522,94.2381337616904,-29.929977558176));
#53734=CARTESIAN_POINT('Ctrl Pts',(106.551087916764,94.2510922629345,-29.905884910003));
#53735=CARTESIAN_POINT('Ctrl Pts',(106.552535551947,94.2647130375507,-29.8822155713348));
#53736=CARTESIAN_POINT('Ctrl Pts',(106.553888337321,94.27744137195,-29.8600970600117));
#53737=CARTESIAN_POINT('Ctrl Pts',(106.555218693988,94.2907476951971,-29.8383490911513));
#53738=CARTESIAN_POINT('Ctrl Pts',(106.556525542455,94.3046355902331,-29.8169893326991));
#53739=CARTESIAN_POINT('Ctrl Pts',(106.557870107501,94.3189242998154,-29.7950131163986));
#53740=CARTESIAN_POINT('Ctrl Pts',(106.559190308836,94.3338333460108,-29.7734392641594));
#53741=CARTESIAN_POINT('Ctrl Pts',(106.560485893643,94.3493606268533,-29.7522691233604));
#53742=CARTESIAN_POINT('Ctrl Pts',(106.561931624718,94.3666873755926,-29.7286455595103));
#53743=CARTESIAN_POINT('Ctrl Pts',(106.563346675442,94.3847837404353,-29.7055250129138));
#53744=CARTESIAN_POINT('Ctrl Pts',(106.564727491466,94.4036000751566,-29.6829603391121));
#53745=CARTESIAN_POINT('Ctrl Pts',(106.565505675265,94.4142043602947,-29.6702436098137));
#53746=CARTESIAN_POINT('Ctrl Pts',(106.566272924086,94.4250366626356,-29.6577044348843));
#53747=CARTESIAN_POINT('Ctrl Pts',(106.567027587405,94.4360721741038,-29.6453688765102));
#53748=CARTESIAN_POINT('Origin',(102.5,154.,-47.5));
#53749=CARTESIAN_POINT('',(101.855793840319,152.358536047028,-29.0523492449629));
#53750=CARTESIAN_POINT('',(102.374675359574,152.877417566283,-43.9111718541794));
#53751=CARTESIAN_POINT('',(101.855793840319,97.641463952972,-29.0523492449629));
#53752=CARTESIAN_POINT('',(102.46593485419,97.0313229391009,-46.5245018564717));
#53753=CARTESIAN_POINT('',(101.855793840322,139.5,-29.0523492450538));
#53754=CARTESIAN_POINT('Origin',(103.432068100814,155.483039106621,-48.1411650279142));
#53755=CARTESIAN_POINT('',(105.906490517953,157.351165052516,-30.8686141188019));
#53756=CARTESIAN_POINT('Origin',(104.496041293446,155.938564368708,-30.7453570979272));
#53757=CARTESIAN_POINT('Origin',(104.496041293447,155.938564368708,-30.7453570979272));
#53758=CARTESIAN_POINT('Origin',(105.596291163876,94.,-29.136838968206));
#53759=CARTESIAN_POINT('',(106.582538488953,154.412996236586,-28.9715627939412));
#53760=CARTESIAN_POINT('Origin',(105.596291163876,154.412996236586,-29.136838968206));
#53761=CARTESIAN_POINT('Origin',(105.596291163876,154.412996236586,-29.136838968206));
#53762=CARTESIAN_POINT('',(106.582538488953,95.5870037634137,-28.9715627939412));
#53763=CARTESIAN_POINT('Origin',(105.596291163876,95.5870037634136,-29.136838968206));
#53764=CARTESIAN_POINT('Origin',(105.596291163876,95.5870037634136,-29.136838968206));
#53765=CARTESIAN_POINT('Origin',(103.086714611535,94.664819166319,-53.7876446657998));
#53766=CARTESIAN_POINT('',(105.906490517953,92.6488349474838,-30.868614118802));
#53767=CARTESIAN_POINT('Ctrl Pts',(106.492289497547,94.0614357287725,-30.8674528660081));
#53768=CARTESIAN_POINT('Ctrl Pts',(106.490694317741,93.8015676853413,-30.8741601848352));
#53769=CARTESIAN_POINT('Ctrl Pts',(106.440240720703,93.5418029607524,-30.8778764893488));
#53770=CARTESIAN_POINT('Ctrl Pts',(106.341215595498,93.3014313420591,-30.8781142055851));
#53771=CARTESIAN_POINT('Ctrl Pts',(106.240995776594,93.0581597476511,-30.878354789761));
#53772=CARTESIAN_POINT('Ctrl Pts',(106.092332727059,92.834960635033,-30.8751068425894));
#53773=CARTESIAN_POINT('Ctrl Pts',(105.906490517953,92.6488349474838,-30.868614118802));
#53774=CARTESIAN_POINT('Origin',(104.496041293447,94.061435631292,-30.7453570979273));
#53775=CARTESIAN_POINT('Ctrl Pts',(106.159647706262,93.0357426230199,-29.065484175038));
#53776=CARTESIAN_POINT('Ctrl Pts',(106.258847792714,93.1712669943065,-29.188983594112));
#53777=CARTESIAN_POINT('Ctrl Pts',(106.348261696304,93.3390343649958,-29.2794295627064));
#53778=CARTESIAN_POINT('Ctrl Pts',(106.510037003573,93.8410927380899,-29.454302762075));
#53779=CARTESIAN_POINT('Ctrl Pts',(106.573327256871,94.1655677662452,-29.5428482922037));
#53780=CARTESIAN_POINT('Ctrl Pts',(106.566851211341,94.4465189434356,-29.64873070068));
#53781=CARTESIAN_POINT('Ctrl Pts',(106.106300771016,92.9062831867526,-29.2184519606703));
#53782=CARTESIAN_POINT('Ctrl Pts',(106.214140712866,93.0444818490432,-29.3243280218362));
#53783=CARTESIAN_POINT('Ctrl Pts',(106.313640156664,93.2130501381559,-29.4144641720803));
#53784=CARTESIAN_POINT('Ctrl Pts',(106.494666837897,93.7041878679114,-29.6055419537884));
#53785=CARTESIAN_POINT('Ctrl Pts',(106.563355723891,94.0066639866151,-29.705881415313));
#53786=CARTESIAN_POINT('Ctrl Pts',(106.556278406527,94.2922160862837,-29.8215945313888));
#53787=CARTESIAN_POINT('Ctrl Pts',(106.049155070371,92.8067276875241,-29.3971615836604));
#53788=CARTESIAN_POINT('Ctrl Pts',(106.168304341491,92.9445068917007,-29.4976883789296));
#53789=CARTESIAN_POINT('Ctrl Pts',(106.283777249713,93.1194677050628,-29.5974346603273));
#53790=CARTESIAN_POINT('Ctrl Pts',(106.484485332244,93.606856838676,-29.8164449863759));
#53791=CARTESIAN_POINT('Ctrl Pts',(106.550085606202,93.8882514434183,-29.9228459216704));
#53792=CARTESIAN_POINT('Ctrl Pts',(106.543168178639,94.1827536786602,-30.0359448625925));
#53793=CARTESIAN_POINT('Ctrl Pts',(105.953522097537,92.654324403658,-29.9849699437652));
#53794=CARTESIAN_POINT('Ctrl Pts',(106.108124655521,92.810239184592,-30.0690188240607));
#53795=CARTESIAN_POINT('Ctrl Pts',(106.251608766471,93.0105873445719,-30.1617250200848));
#53796=CARTESIAN_POINT('Ctrl Pts',(106.463578142485,93.4981294807022,-30.3297437009354));
#53797=CARTESIAN_POINT('Ctrl Pts',(106.521156469257,93.7687491984541,-30.3958331297627));
#53798=CARTESIAN_POINT('Ctrl Pts',(106.51706155,94.0684145494914,-30.4627844678097));
#53799=CARTESIAN_POINT('Ctrl Pts',(105.933147967632,92.6368259980163,-30.4260455859898));
#53800=CARTESIAN_POINT('Ctrl Pts',(106.100934803517,92.8086969389616,-30.476914768181));
#53801=CARTESIAN_POINT('Ctrl Pts',(106.246024682115,93.0200524931176,-30.525420753304));
#53802=CARTESIAN_POINT('Ctrl Pts',(106.449349360154,93.5060003220794,-30.6112230484084));
#53803=CARTESIAN_POINT('Ctrl Pts',(106.505797593417,93.7807472313548,-30.6469485300191));
#53804=CARTESIAN_POINT('Ctrl Pts',(106.503967945934,94.066653117058,-30.6768630019301));
#53805=CARTESIAN_POINT('Ctrl Pts',(105.906030203351,92.648389442405,-30.8687741242089));
#53806=CARTESIAN_POINT('Ctrl Pts',(106.092090961284,92.8346125288091,-30.8752597552538));
#53807=CARTESIAN_POINT('Ctrl Pts',(106.240912945064,93.0579786598611,-30.8784951164948));
#53808=CARTESIAN_POINT('Ctrl Pts',(106.441432277665,93.5447183158086,-30.8779794955274));
#53809=CARTESIAN_POINT('Ctrl Pts',(106.491900730604,93.8078513015006,-30.8741602285887));
#53810=CARTESIAN_POINT('Ctrl Pts',(106.492321296052,94.0708557032289,-30.8672840443011));
#53811=CARTESIAN_POINT('',(106.159757767723,93.0357555402865,-29.0661543979354));
#53812=CARTESIAN_POINT('Ctrl Pts',(106.159757767723,93.0357555402865,-29.0661543979354));
#53813=CARTESIAN_POINT('Ctrl Pts',(106.138442179135,92.9840356764525,-29.1272916366384));
#53814=CARTESIAN_POINT('Ctrl Pts',(106.095346121308,92.8913661420774,-29.2598728364758));
#53815=CARTESIAN_POINT('Ctrl Pts',(106.030783188475,92.7766317646262,-29.5135174712462));
#53816=CARTESIAN_POINT('Ctrl Pts',(105.971396682721,92.6824225882599,-29.8593585217615));
#53817=CARTESIAN_POINT('Ctrl Pts',(105.933867786098,92.6314314854287,-30.350626552059));
#53818=CARTESIAN_POINT('Ctrl Pts',(105.917317825577,92.6441993869475,-30.6915892039446));
#53819=CARTESIAN_POINT('Ctrl Pts',(105.906490517953,92.6488349474838,-30.868614118802));
#53820=CARTESIAN_POINT('Ctrl Pts',(106.159757767723,93.0357555402865,-29.0661543979354));
#53821=CARTESIAN_POINT('Ctrl Pts',(106.225446977821,93.1255322592087,-29.1478664747165));
#53822=CARTESIAN_POINT('Ctrl Pts',(106.343969547918,93.3238281609064,-29.2826408053906));
#53823=CARTESIAN_POINT('Ctrl Pts',(106.515275798042,93.8332432539004,-29.4492822046714));
#53824=CARTESIAN_POINT('Ctrl Pts',(106.571350023408,94.2498924113831,-29.5751757735689));
#53825=CARTESIAN_POINT('Ctrl Pts',(106.567057459182,94.4360827537342,-29.6453585782858));
#53826=CARTESIAN_POINT('Ctrl Pts',(106.159611280211,156.964381467312,-29.0656403131477));
#53827=CARTESIAN_POINT('Ctrl Pts',(106.25873965304,156.828751816954,-29.1888709433751));
#53828=CARTESIAN_POINT('Ctrl Pts',(106.348305944047,156.660699518823,-29.2796287961533));
#53829=CARTESIAN_POINT('Ctrl Pts',(106.510021109078,156.158940422173,-29.4540589244834));
#53830=CARTESIAN_POINT('Ctrl Pts',(106.573344151838,155.834344555497,-29.5425720619359));
#53831=CARTESIAN_POINT('Ctrl Pts',(106.566866172114,155.553366317831,-29.6484860941887));
#53832=CARTESIAN_POINT('Ctrl Pts',(106.311422917211,156.700400800816,-29.0351881677622));
#53833=CARTESIAN_POINT('Ctrl Pts',(106.377260526717,156.568246040079,-29.1336989208878));
#53834=CARTESIAN_POINT('Ctrl Pts',(106.439481278738,156.398189663987,-29.2034391177479));
#53835=CARTESIAN_POINT('Ctrl Pts',(106.547308740645,155.914336876569,-29.3305356984502));
#53836=CARTESIAN_POINT('Ctrl Pts',(106.582285647167,155.630770085247,-29.3963799055464));
#53837=CARTESIAN_POINT('Ctrl Pts',(106.577488176204,155.401254978585,-29.4748178624869));
#53838=CARTESIAN_POINT('Ctrl Pts',(106.421058756394,156.383771474931,-29.0119739401462));
#53839=CARTESIAN_POINT('Ctrl Pts',(106.46580306153,156.250075778059,-29.0837035351232));
#53840=CARTESIAN_POINT('Ctrl Pts',(106.507927138684,156.066652396556,-29.1338803805378));
#53841=CARTESIAN_POINT('Ctrl Pts',(106.573893256399,155.610159654974,-29.2301122058323));
#53842=CARTESIAN_POINT('Ctrl Pts',(106.588996577598,155.391514428885,-29.2866571629075));
#53843=CARTESIAN_POINT('Ctrl Pts',(106.585320577114,155.208403315327,-29.3467592395582));
#53844=CARTESIAN_POINT('Ctrl Pts',(106.532797972375,155.68616147855,-28.9851800286635));
#53845=CARTESIAN_POINT('Ctrl Pts',(106.552953143829,155.575525313809,-29.0306195086258));
#53846=CARTESIAN_POINT('Ctrl Pts',(106.570353289809,155.430137237227,-29.0675218047871));
#53847=CARTESIAN_POINT('Ctrl Pts',(106.592698677721,155.134375513135,-29.1472980481245));
#53848=CARTESIAN_POINT('Ctrl Pts',(106.594616587318,155.018477266825,-29.1947708162146));
#53849=CARTESIAN_POINT('Ctrl Pts',(106.59172137428,154.909072978765,-29.2421071309507));
#53850=CARTESIAN_POINT('Ctrl Pts',(106.558559478144,155.408718241309,-28.9784765231871));
#53851=CARTESIAN_POINT('Ctrl Pts',(106.5718713167,155.317715718792,-29.0178973065735));
#53852=CARTESIAN_POINT('Ctrl Pts',(106.582721801901,155.201347881387,-29.053372706512));
#53853=CARTESIAN_POINT('Ctrl Pts',(106.59529524798,154.979620281517,-29.1315294667609));
#53854=CARTESIAN_POINT('Ctrl Pts',(106.595739363749,154.892717367334,-29.1764135838326));
#53855=CARTESIAN_POINT('Ctrl Pts',(106.592984229586,154.807023867092,-29.2214596292225));
#53856=CARTESIAN_POINT('Ctrl Pts',(106.584283397665,154.875454432326,-28.9714200482215));
#53857=CARTESIAN_POINT('Ctrl Pts',(106.589967396527,154.832689781211,-29.0058831219838));
#53858=CARTESIAN_POINT('Ctrl Pts',(106.593902070659,154.780436308587,-29.0417142399746));
#53859=CARTESIAN_POINT('Ctrl Pts',(106.597173915182,154.688770229866,-29.1182345788188));
#53860=CARTESIAN_POINT('Ctrl Pts',(106.596820787794,154.647647012411,-29.1587324569955));
#53861=CARTESIAN_POINT('Ctrl Pts',(106.594295184795,154.606166535002,-29.200025701016));
#53862=CARTESIAN_POINT('Ctrl Pts',(106.58253717658,154.644554462644,-28.9715549628521));
#53863=CARTESIAN_POINT('Ctrl Pts',(106.58856967505,154.625178460805,-29.0075507492327));
#53864=CARTESIAN_POINT('Ctrl Pts',(106.59276560709,154.601050978509,-29.0446690937603));
#53865=CARTESIAN_POINT('Ctrl Pts',(106.596889654975,154.552375578932,-29.1207434452468));
#53866=CARTESIAN_POINT('Ctrl Pts',(106.596760723909,154.529292795659,-29.1597144928404));
#53867=CARTESIAN_POINT('Ctrl Pts',(106.594339004916,154.508314593965,-29.1993092483705));
#53868=CARTESIAN_POINT('Ctrl Pts',(106.582537119517,154.412996236586,-28.9715546223572));
#53869=CARTESIAN_POINT('Ctrl Pts',(106.588831934143,154.412996236586,-29.0091155606221));
#53870=CARTESIAN_POINT('Ctrl Pts',(106.59297855813,154.412996236586,-29.0470363891338));
#53871=CARTESIAN_POINT('Ctrl Pts',(106.596921639289,154.412996236586,-29.1231010165436));
#53872=CARTESIAN_POINT('Ctrl Pts',(106.596667333444,154.412996236586,-29.1612414134365));
#53873=CARTESIAN_POINT('Ctrl Pts',(106.594342483211,154.412996236586,-29.1992523787453));
#53874=CARTESIAN_POINT('',(106.159666069941,156.964294183074,-29.0656604561344));
#53875=CARTESIAN_POINT('Ctrl Pts',(106.159666069941,156.964294183074,-29.0656604561344));
#53876=CARTESIAN_POINT('Ctrl Pts',(106.19135268724,156.90918897382,-29.0593029225066));
#53877=CARTESIAN_POINT('Ctrl Pts',(106.221242484748,156.851729998065,-29.0533257004675));
#53878=CARTESIAN_POINT('Ctrl Pts',(106.249333167746,156.791147244462,-29.0476486442071));
#53879=CARTESIAN_POINT('Ctrl Pts',(106.275067165884,156.735647117657,-29.0424478680193));
#53880=CARTESIAN_POINT('Ctrl Pts',(106.299292375363,156.677525035056,-29.0374992833088));
#53881=CARTESIAN_POINT('Ctrl Pts',(106.322036480358,156.616203658076,-29.0327611183535));
#53882=CARTESIAN_POINT('Ctrl Pts',(106.341872416747,156.562723121764,-29.0286287975313));
#53883=CARTESIAN_POINT('Ctrl Pts',(106.360584730047,156.506811798141,-29.0246496504879));
#53884=CARTESIAN_POINT('Ctrl Pts',(106.378254516492,156.447903650306,-29.0208224290147));
#53885=CARTESIAN_POINT('Ctrl Pts',(106.394669549169,156.393178644169,-29.0172669833538));
#53886=CARTESIAN_POINT('Ctrl Pts',(106.410184515636,156.33586772799,-29.0138426541765));
#53887=CARTESIAN_POINT('Ctrl Pts',(106.424848059036,156.275475281165,-29.0105471312104));
#53888=CARTESIAN_POINT('Ctrl Pts',(106.432254715193,156.244970642836,-29.0088825399996));
#53889=CARTESIAN_POINT('Ctrl Pts',(106.439443907727,156.213679083737,-29.0072507897476));
#53890=CARTESIAN_POINT('Ctrl Pts',(106.446420518603,156.181531756979,-29.0056514472054));
#53891=CARTESIAN_POINT('Ctrl Pts',(106.461277313322,156.1130735553,-29.0022456239115));
#53892=CARTESIAN_POINT('Ctrl Pts',(106.475062814103,156.041250953774,-28.9990328556063));
#53893=CARTESIAN_POINT('Ctrl Pts',(106.487849704752,155.965548645516,-28.9959850517674));
#53894=CARTESIAN_POINT('Ctrl Pts',(106.490463650065,155.950073288818,-28.9953620079972));
#53895=CARTESIAN_POINT('Ctrl Pts',(106.49303581632,155.934435638455,-28.9947458804609));
#53896=CARTESIAN_POINT('Ctrl Pts',(106.495566750893,155.918631021593,-28.994136462937));
#53897=CARTESIAN_POINT('Ctrl Pts',(106.506900760648,155.847854920307,-28.9914073745465));
#53898=CARTESIAN_POINT('Ctrl Pts',(106.517158745698,155.773011927952,-28.9888949442235));
#53899=CARTESIAN_POINT('Ctrl Pts',(106.526319781586,155.695559602672,-28.9866162849814));
#53900=CARTESIAN_POINT('Ctrl Pts',(106.529123318803,155.67185699097,-28.9859189505241));
#53901=CARTESIAN_POINT('Ctrl Pts',(106.531824029689,155.647909612785,-28.985243545631));
#53902=CARTESIAN_POINT('Ctrl Pts',(106.534421059452,155.62375843816,-28.9845906568933));
#53903=CARTESIAN_POINT('Ctrl Pts',(106.541647969497,155.556551520073,-28.9827738243544));
#53904=CARTESIAN_POINT('Ctrl Pts',(106.548097242842,155.487518913322,-28.9811250407694));
#53905=CARTESIAN_POINT('Ctrl Pts',(106.553715992911,155.417728149431,-28.9796665376979));
#53906=CARTESIAN_POINT('Ctrl Pts',(106.561076054955,155.326308466061,-28.9777560286053));
#53907=CARTESIAN_POINT('Ctrl Pts',(106.567009889894,155.23358972546,-28.9761723199496));
#53908=CARTESIAN_POINT('Ctrl Pts',(106.571424747324,155.142063030843,-28.9749611578924));
#53909=CARTESIAN_POINT('Ctrl Pts',(106.574015284972,155.088357253929,-28.9742504756207));
#53910=CARTESIAN_POINT('Ctrl Pts',(106.576014060424,155.036075003759,-28.9736877733218));
#53911=CARTESIAN_POINT('Ctrl Pts',(106.577552719169,154.984967084319,-28.9732422993693));
#53912=CARTESIAN_POINT('Ctrl Pts',(106.579325686934,154.926076382266,-28.972728988045));
#53913=CARTESIAN_POINT('Ctrl Pts',(106.580479876019,154.869091077939,-28.9723749945753));
#53914=CARTESIAN_POINT('Ctrl Pts',(106.581235292622,154.813351397025,-28.9721283720005));
#53915=CARTESIAN_POINT('Ctrl Pts',(106.582133897538,154.74704632624,-28.9718350024114));
#53916=CARTESIAN_POINT('Ctrl Pts',(106.582467547917,154.682505177674,-28.9716937107449));
#53917=CARTESIAN_POINT('Ctrl Pts',(106.582574543764,154.61869620996,-28.9716252240928));
#53918=CARTESIAN_POINT('Ctrl Pts',(106.582690249214,154.549693108063,-28.9715511625368));
#53919=CARTESIAN_POINT('Ctrl Pts',(106.582538488953,154.481551471969,-28.9715627939412));
#53920=CARTESIAN_POINT('Ctrl Pts',(106.582538488953,154.412996236586,-28.9715627939412));
#53921=CARTESIAN_POINT('Ctrl Pts',(106.159666069941,156.964294183074,-29.0656604561344));
#53922=CARTESIAN_POINT('Ctrl Pts',(106.225345648909,156.874419443198,-29.1473099287261));
#53923=CARTESIAN_POINT('Ctrl Pts',(106.344107964504,156.675610343419,-29.2825824780185));
#53924=CARTESIAN_POINT('Ctrl Pts',(106.515260457149,156.166526720107,-29.4485190318679));
#53925=CARTESIAN_POINT('Ctrl Pts',(106.571393654613,155.749612132167,-29.5744624096707));
#53926=CARTESIAN_POINT('Ctrl Pts',(106.567101090387,155.563421789816,-29.6446452143876));
#53927=CARTESIAN_POINT('Origin',(5.32907051820075E-14,125.,-27.5));
#53928=CARTESIAN_POINT('',(104.998236203965,152.749813000226,-27.5));
#53929=CARTESIAN_POINT('',(104.998236203965,97.2501869997737,-27.5));
#53930=CARTESIAN_POINT('',(104.998236203965,109.5,-27.5));
#53931=CARTESIAN_POINT('',(103.354880080851,152.749813000226,-27.5));
#53932=CARTESIAN_POINT('',(-52.0184988467186,152.749813000226,-27.5));
#53933=CARTESIAN_POINT('',(103.354880080851,97.2501869997737,-27.5));
#53934=CARTESIAN_POINT('',(103.354880080851,139.5,-27.5));
#53935=CARTESIAN_POINT('',(52.,97.2501869997737,-27.5));
#53936=CARTESIAN_POINT('Origin',(100.467157479518,97.0313186597351,-46.5943015715051));
#53937=CARTESIAN_POINT('Origin',(99.8570074971405,97.6414686421126,-29.1221495944757));
#53938=CARTESIAN_POINT('Origin',(103.354880080851,139.5,-29.));
#53939=CARTESIAN_POINT('Ctrl Pts',(101.855793840322,97.6414639529688,-29.0523492450538));
#53940=CARTESIAN_POINT('Ctrl Pts',(101.854969624681,97.6433871227972,-29.0287467972062));
#53941=CARTESIAN_POINT('Ctrl Pts',(101.854612556475,97.644684001266,-29.0042196522954));
#53942=CARTESIAN_POINT('Ctrl Pts',(101.854865206007,97.6453351594432,-28.9789504966));
#53943=CARTESIAN_POINT('Ctrl Pts',(101.855116863273,97.6459837602358,-28.9537805839967));
#53944=CARTESIAN_POINT('Ctrl Pts',(101.855974019283,97.6459918744176,-28.927874420529));
#53945=CARTESIAN_POINT('Ctrl Pts',(101.857559029886,97.6453884930308,-28.901415254069));
#53946=CARTESIAN_POINT('Ctrl Pts',(101.859141380885,97.6447861241014,-28.8750004853659));
#53947=CARTESIAN_POINT('Ctrl Pts',(101.861449740598,97.6435746768223,-28.8480344984709));
#53948=CARTESIAN_POINT('Ctrl Pts',(101.86457866661,97.6418270487737,-28.8207032860844));
#53949=CARTESIAN_POINT('Ctrl Pts',(101.86492977431,97.6416309413352,-28.8176363554198));
#53950=CARTESIAN_POINT('Ctrl Pts',(101.865291180731,97.6414281243721,-28.8145648303331));
#53951=CARTESIAN_POINT('Ctrl Pts',(101.865662992885,97.6412187319685,-28.8114889771155));
#53952=CARTESIAN_POINT('Ctrl Pts',(101.86775387606,97.6400412151788,-28.7941919370005));
#53953=CARTESIAN_POINT('Ctrl Pts',(101.870170329711,97.6386306141574,-28.7767575493983));
#53954=CARTESIAN_POINT('Ctrl Pts',(101.872990144442,97.6369445364992,-28.7589155013419));
#53955=CARTESIAN_POINT('Ctrl Pts',(101.875701760236,97.6353231552232,-28.7417580694141));
#53956=CARTESIAN_POINT('Ctrl Pts',(101.878786119535,97.6334467350992,-28.7242236369517));
#53957=CARTESIAN_POINT('Ctrl Pts',(101.882354015426,97.6312551346369,-28.7060675772133));
#53958=CARTESIAN_POINT('Ctrl Pts',(101.884246753431,97.6300925094892,-28.6964359440772));
#53959=CARTESIAN_POINT('Ctrl Pts',(101.886276298401,97.6288408280772,-28.6866293015429));
#53960=CARTESIAN_POINT('Ctrl Pts',(101.888464749102,97.6274887868517,-28.6766106398029));
#53961=CARTESIAN_POINT('Ctrl Pts',(101.891369343761,97.6256943065277,-28.663313492478));
#53962=CARTESIAN_POINT('Ctrl Pts',(101.894554317874,97.6237500506877,-28.6496598745163));
#53963=CARTESIAN_POINT('Ctrl Pts',(101.897956648802,97.6217012567024,-28.6360082269468));
#53964=CARTESIAN_POINT('Ctrl Pts',(101.901367386782,97.6196474002117,-28.6223228465869));
#53965=CARTESIAN_POINT('Ctrl Pts',(101.904996777691,97.6174887323727,-28.6086394765951));
#53966=CARTESIAN_POINT('Ctrl Pts',(101.908734667622,97.6152949533347,-28.5953245290767));
#53967=CARTESIAN_POINT('Ctrl Pts',(101.912663567942,97.6129890697148,-28.5813291727304));
#53968=CARTESIAN_POINT('Ctrl Pts',(101.916712463995,97.6106447184513,-28.5677409014866));
#53969=CARTESIAN_POINT('Ctrl Pts',(101.920698333443,97.6083653400384,-28.5549905510355));
#53970=CARTESIAN_POINT('Ctrl Pts',(101.922947173869,97.6070793073707,-28.5477967621008));
#53971=CARTESIAN_POINT('Ctrl Pts',(101.925174931485,97.6058143343475,-28.5408697970325));
#53972=CARTESIAN_POINT('Ctrl Pts',(101.927341939505,97.6045911572128,-28.5342875942152));
#53973=CARTESIAN_POINT('Ctrl Pts',(101.930964338117,97.6025464785065,-28.5232846989207));
#53974=CARTESIAN_POINT('Ctrl Pts',(101.934424546732,97.6006106118787,-28.5132070524163));
#53975=CARTESIAN_POINT('Ctrl Pts',(101.937812594265,97.5987247708523,-28.5036397632841));
#53976=CARTESIAN_POINT('Ctrl Pts',(101.941377623338,97.5967404190912,-28.4935727073808));
#53977=CARTESIAN_POINT('Ctrl Pts',(101.944863004664,97.5948111086674,-28.4840706595593));
#53978=CARTESIAN_POINT('Ctrl Pts',(101.948426194121,97.5928456715202,-28.4746450861069));
#53979=CARTESIAN_POINT('Ctrl Pts',(101.950493411576,97.5917054049058,-28.469176752131));
#53980=CARTESIAN_POINT('Ctrl Pts',(101.952587733118,97.5905526034567,-28.4637340713148));
#53981=CARTESIAN_POINT('Ctrl Pts',(101.954747343512,97.5893667067143,-28.4582209835929));
#53982=CARTESIAN_POINT('Ctrl Pts',(101.958323335739,97.5874030388479,-28.4490921338237));
#53983=CARTESIAN_POINT('Ctrl Pts',(101.962075895251,97.585349360969,-28.439770205559));
#53984=CARTESIAN_POINT('Ctrl Pts',(101.966210609907,97.5831010423708,-28.4298214742351));
#53985=CARTESIAN_POINT('Ctrl Pts',(101.971799176286,97.5800621681622,-28.4163745619282));
#53986=CARTESIAN_POINT('Ctrl Pts',(101.97807728519,97.5767329108838,-28.401827608698));
#53987=CARTESIAN_POINT('Ctrl Pts',(101.984980500738,97.5731702122445,-28.3865737496371));
#53988=CARTESIAN_POINT('Ctrl Pts',(101.99155799102,97.5697756180128,-28.3720396373753));
#53989=CARTESIAN_POINT('Ctrl Pts',(101.998703395666,97.5661691598779,-28.3568642378555));
#53990=CARTESIAN_POINT('Ctrl Pts',(102.00631757792,97.5624168081651,-28.3413960854899));
#53991=CARTESIAN_POINT('Ctrl Pts',(102.012198494359,97.5595186286712,-28.329449049224));
#53992=CARTESIAN_POINT('Ctrl Pts',(102.018358203089,97.5565337855546,-28.3173276374906));
#53993=CARTESIAN_POINT('Ctrl Pts',(102.024730614515,97.5534991776865,-28.3051930183999));
#53994=CARTESIAN_POINT('Ctrl Pts',(102.032626569573,97.5497390426692,-28.2901572021932));
#53995=CARTESIAN_POINT('Ctrl Pts',(102.040850565938,97.5458883894987,-28.2750850782851));
#53996=CARTESIAN_POINT('Ctrl Pts',(102.049593529617,97.5418721492649,-28.2596992461124));
#53997=CARTESIAN_POINT('Ctrl Pts',(102.058111822984,97.5379591154468,-28.2447087878462));
#53998=CARTESIAN_POINT('Ctrl Pts',(102.067122629137,97.5338887040072,-28.2294199702862));
#53999=CARTESIAN_POINT('Ctrl Pts',(102.076848654377,97.529583565379,-28.2135916759978));
#54000=CARTESIAN_POINT('Ctrl Pts',(102.086012684943,97.5255271886979,-28.198677981133));
#54001=CARTESIAN_POINT('Ctrl Pts',(102.095811636603,97.5212622353616,-28.1832848560136));
#54002=CARTESIAN_POINT('Ctrl Pts',(102.106474118292,97.5167196039177,-28.1672318447507));
#54003=CARTESIAN_POINT('Ctrl Pts',(102.107128007197,97.5164410218401,-28.1662473754439));
#54004=CARTESIAN_POINT('Ctrl Pts',(102.10778515791,97.5161613945331,-28.1652604328622));
#54005=CARTESIAN_POINT('Ctrl Pts',(102.10844562883,97.515880705741,-28.1642709789));
#54006=CARTESIAN_POINT('Ctrl Pts',(102.117093707842,97.512205420762,-28.1513152593055));
#54007=CARTESIAN_POINT('Ctrl Pts',(102.126309132392,97.5083578837314,-28.1379394065666));
#54008=CARTESIAN_POINT('Ctrl Pts',(102.135874558644,97.5044390246325,-28.1245354258359));
#54009=CARTESIAN_POINT('Ctrl Pts',(102.145128130746,97.5006479290476,-28.1115684446597));
#54010=CARTESIAN_POINT('Ctrl Pts',(102.154709126293,97.4967903102881,-28.0985755979021));
#54011=CARTESIAN_POINT('Ctrl Pts',(102.164373375916,97.4929649239416,-28.085893728057));
#54012=CARTESIAN_POINT('Ctrl Pts',(102.174526167096,97.4889461588773,-28.0725707716633));
#54013=CARTESIAN_POINT('Ctrl Pts',(102.184770948065,97.4849631891703,-28.0595916559028));
#54014=CARTESIAN_POINT('Ctrl Pts',(102.194770547333,97.481135457094,-28.0473177209192));
#54015=CARTESIAN_POINT('Ctrl Pts',(102.204770146601,97.4773077250177,-28.0350437859357));
#54016=CARTESIAN_POINT('Ctrl Pts',(102.214523700711,97.4736354795947,-28.0234749804149));
#54017=CARTESIAN_POINT('Ctrl Pts',(102.223647654954,97.4702392273201,-28.012939787038));
#54018=CARTESIAN_POINT('Ctrl Pts',(102.230284584399,97.4677687319486,-28.0052762967052));
#54019=CARTESIAN_POINT('Ctrl Pts',(102.23659065764,97.4654430912645,-27.9981471383532));
#54020=CARTESIAN_POINT('Ctrl Pts',(102.242976264068,97.4631116697684,-27.9910623228609));
#54021=CARTESIAN_POINT('Ctrl Pts',(102.249121230572,97.4608681072876,-27.9842444968055));
#54022=CARTESIAN_POINT('Ctrl Pts',(102.255340115323,97.4586190787724,-27.9774676604839));
#54023=CARTESIAN_POINT('Ctrl Pts',(102.262037023004,97.4562284790382,-27.9703197616412));
#54024=CARTESIAN_POINT('Ctrl Pts',(102.26720792353,97.4543826191262,-27.9648006361516));
#54025=CARTESIAN_POINT('Ctrl Pts',(102.272664375007,97.4524523057953,-27.9590605879896));
#54026=CARTESIAN_POINT('Ctrl Pts',(102.278609684235,97.4503746557036,-27.9529225216306));
#54027=CARTESIAN_POINT('Ctrl Pts',(102.28679477157,97.4475142918772,-27.9444720597135));
#54028=CARTESIAN_POINT('Ctrl Pts',(102.295904365587,97.4443682199304,-27.93527978432));
#54029=CARTESIAN_POINT('Ctrl Pts',(102.305591837057,97.4410787207353,-27.9257993780135));
#54030=CARTESIAN_POINT('Ctrl Pts',(102.3146375493,97.4380071387199,-27.9169470136312));
#54031=CARTESIAN_POINT('Ctrl Pts',(102.324187253781,97.4348106451579,-27.9078438852296));
#54032=CARTESIAN_POINT('Ctrl Pts',(102.333920477179,97.4316063539316,-27.898833593373));
#54033=CARTESIAN_POINT('Ctrl Pts',(102.340057741402,97.429585894614,-27.8931521721633));
#54034=CARTESIAN_POINT('Ctrl Pts',(102.346267164397,97.4275623549252,-27.8875071018096));
#54035=CARTESIAN_POINT('Ctrl Pts',(102.352459948231,97.425564976184,-27.8819778474428));
#54036=CARTESIAN_POINT('Ctrl Pts',(102.353744230354,97.4251507524878,-27.8808311704835));
#54037=CARTESIAN_POINT('Ctrl Pts',(102.355027774362,97.4247376530442,-27.8796894554022));
#54038=CARTESIAN_POINT('Ctrl Pts',(102.356309737001,97.4243259382116,-27.8785533723313));
#54039=CARTESIAN_POINT('Ctrl Pts',(102.372983586049,97.4189709686044,-27.8637769061124));
#54040=CARTESIAN_POINT('Ctrl Pts',(102.389407916101,97.413843412385,-27.8499309763102));
#54041=CARTESIAN_POINT('Ctrl Pts',(102.405638974073,97.408901180367,-27.8368163209466));
#54042=CARTESIAN_POINT('Ctrl Pts',(102.422699584402,97.4037063560516,-27.8230313892953));
#54043=CARTESIAN_POINT('Ctrl Pts',(102.439547251113,97.3987160369539,-27.8100541934584));
#54044=CARTESIAN_POINT('Ctrl Pts',(102.45629870861,97.3938783013177,-27.7976840309798));
#54045=CARTESIAN_POINT('Ctrl Pts',(102.469411776848,97.390091313975,-27.7880006476252));
#54046=CARTESIAN_POINT('Ctrl Pts',(102.482467022572,97.3863977365452,-27.7786898578612));
#54047=CARTESIAN_POINT('Ctrl Pts',(102.495537441319,97.3827728491132,-27.7696686371572));
#54048=CARTESIAN_POINT('Ctrl Pts',(102.504704703301,97.3802304445132,-27.7633413805332));
#54049=CARTESIAN_POINT('Ctrl Pts',(102.513881173398,97.3777214474255,-27.7571558635948));
#54050=CARTESIAN_POINT('Ctrl Pts',(102.523090768248,97.3752389247661,-27.7510899900784));
#54051=CARTESIAN_POINT('Ctrl Pts',(102.556131201674,97.3663326019586,-27.7293280023511));
#54052=CARTESIAN_POINT('Ctrl Pts',(102.58953303055,97.3577867183569,-27.7091544033078));
#54053=CARTESIAN_POINT('Ctrl Pts',(102.622944295902,97.3496822486259,-27.6905689553124));
#54054=CARTESIAN_POINT('Ctrl Pts',(102.656492823627,97.3415444835754,-27.6719071533486));
#54055=CARTESIAN_POINT('Ctrl Pts',(102.690050451135,97.333851889896,-27.6548465871757));
#54056=CARTESIAN_POINT('Ctrl Pts',(102.723293675676,97.3266628963903,-27.6393504681283));
#54057=CARTESIAN_POINT('Ctrl Pts',(102.748226094082,97.3212711512611,-27.6277283788429));
#54058=CARTESIAN_POINT('Ctrl Pts',(102.772982324792,97.3161621933852,-27.6169855220377));
#54059=CARTESIAN_POINT('Ctrl Pts',(102.797439774689,97.3113515543936,-27.6070931113949));
#54060=CARTESIAN_POINT('Ctrl Pts',(102.8102199046,97.3088377767297,-27.6019238769211));
#54061=CARTESIAN_POINT('Ctrl Pts',(102.822918656312,97.3064053253708,-27.5969866740926));
#54062=CARTESIAN_POINT('Ctrl Pts',(102.835519920864,97.3040555571128,-27.5922762012882));
#54063=CARTESIAN_POINT('Ctrl Pts',(102.847250748893,97.3018680998757,-27.5878911059533));
#54064=CARTESIAN_POINT('Ctrl Pts',(102.858905887316,97.2997506362691,-27.5836991610363));
#54065=CARTESIAN_POINT('Ctrl Pts',(102.870478381147,97.2977031716792,-27.5796945124215));
#54066=CARTESIAN_POINT('Ctrl Pts',(102.904250735754,97.2917279945754,-27.5680076266853));
#54067=CARTESIAN_POINT('Ctrl Pts',(102.937311998354,97.2863510239348,-27.5579180930323));
#54068=CARTESIAN_POINT('Ctrl Pts',(102.969491174753,97.2815653430263,-27.5492840836937));
#54069=CARTESIAN_POINT('Ctrl Pts',(102.982442903974,97.2796391643544,-27.545808999383));
#54070=CARTESIAN_POINT('Ctrl Pts',(102.99525229164,97.2778085621865,-27.5425695738172));
#54071=CARTESIAN_POINT('Ctrl Pts',(103.00791033571,97.2760722778465,-27.5395560731453));
#54072=CARTESIAN_POINT('Ctrl Pts',(103.038976604943,97.2718109657135,-27.5321601261337));
#54073=CARTESIAN_POINT('Ctrl Pts',(103.069129217646,97.2681189645762,-27.5261216449481));
#54074=CARTESIAN_POINT('Ctrl Pts',(103.098283010195,97.2649740571791,-27.5211733111825));
#54075=CARTESIAN_POINT('Ctrl Pts',(103.12865562467,97.2616976717905,-27.5160181042398));
#54076=CARTESIAN_POINT('Ctrl Pts',(103.157944264243,97.2590149742266,-27.5120460995252));
#54077=CARTESIAN_POINT('Ctrl Pts',(103.186086051124,97.2568833786331,-27.508997518779));
#54078=CARTESIAN_POINT('Ctrl Pts',(103.21500071773,97.2546932413761,-27.5058652124947));
#54079=CARTESIAN_POINT('Ctrl Pts',(103.242704901257,97.2530847110207,-27.503707874332));
#54080=CARTESIAN_POINT('Ctrl Pts',(103.269162258833,97.2519958288881,-27.5022865664529));
#54081=CARTESIAN_POINT('Ctrl Pts',(103.296742581465,97.2508607298729,-27.5008049321002));
#54082=CARTESIAN_POINT('Ctrl Pts',(103.322968208387,97.2502901320024,-27.5001231954875));
#54083=CARTESIAN_POINT('Ctrl Pts',(103.347828749067,97.2501998339643,-27.5000152950408));
#54084=CARTESIAN_POINT('Ctrl Pts',(103.350191501646,97.2501912520141,-27.5000050401529));
#54085=CARTESIAN_POINT('Ctrl Pts',(103.352541944377,97.2501869997737,-27.5));
#54086=CARTESIAN_POINT('Ctrl Pts',(103.354880080851,97.2501869997737,-27.5));
#54087=CARTESIAN_POINT('Ctrl Pts',(103.354880080851,152.749813000226,-27.5));
#54088=CARTESIAN_POINT('Ctrl Pts',(103.327568159906,152.749813000226,-27.5));
#54089=CARTESIAN_POINT('Ctrl Pts',(103.299507918242,152.749264549687,-27.500806561661));
#54090=CARTESIAN_POINT('Ctrl Pts',(103.27059695178,152.748138660175,-27.5025191666692));
#54091=CARTESIAN_POINT('Ctrl Pts',(103.242390754475,152.747040216726,-27.5041900231186));
#54092=CARTESIAN_POINT('Ctrl Pts',(103.213374001939,152.745391812895,-27.5067231398657));
#54093=CARTESIAN_POINT('Ctrl Pts',(103.18346114363,152.743149987411,-27.5102558609032));
#54094=CARTESIAN_POINT('Ctrl Pts',(103.155058384136,152.741021336602,-27.5136102386412));
#54095=CARTESIAN_POINT('Ctrl Pts',(103.125847047901,152.738357324986,-27.5178658597446));
#54096=CARTESIAN_POINT('Ctrl Pts',(103.095772923769,152.735110527248,-27.5231819600699));
#54097=CARTESIAN_POINT('Ctrl Pts',(103.086434235263,152.734102323897,-27.5248327281783));
#54098=CARTESIAN_POINT('Ctrl Pts',(103.07701253635,152.73303786832,-27.5265860672907));
#54099=CARTESIAN_POINT('Ctrl Pts',(103.067506765987,152.731915605397,-27.5284476252802));
#54100=CARTESIAN_POINT('Ctrl Pts',(103.045952536784,152.729370886628,-27.5326686874401));
#54101=CARTESIAN_POINT('Ctrl Pts',(103.023937615584,152.726544529483,-27.5374555045517));
#54102=CARTESIAN_POINT('Ctrl Pts',(103.001765389281,152.723472095934,-27.542797569578));
#54103=CARTESIAN_POINT('Ctrl Pts',(102.979625182846,152.72040409942,-27.5481319198976));
#54104=CARTESIAN_POINT('Ctrl Pts',(102.957328816042,152.717091008632,-27.5540201117503));
#54105=CARTESIAN_POINT('Ctrl Pts',(102.935181044014,152.713591175613,-27.5604050776212));
#54106=CARTESIAN_POINT('Ctrl Pts',(102.913029274857,152.71009071096,-27.5667911958216));
#54107=CARTESIAN_POINT('Ctrl Pts',(102.891026845896,152.706403789364,-27.5736742910913));
#54108=CARTESIAN_POINT('Ctrl Pts',(102.869470887583,152.702607038158,-27.5809489284903));
#54109=CARTESIAN_POINT('Ctrl Pts',(102.847694684021,152.69877149413,-27.5882978935672));
#54110=CARTESIAN_POINT('Ctrl Pts',(102.826374752456,152.694824244051,-27.5960463414425));
#54111=CARTESIAN_POINT('Ctrl Pts',(102.805799329075,152.690857367717,-27.6040366756624));
#54112=CARTESIAN_POINT('Ctrl Pts',(102.787773871516,152.687382116701,-27.6110367469468));
#54113=CARTESIAN_POINT('Ctrl Pts',(102.770319688623,152.683892160823,-27.618221541963));
#54114=CARTESIAN_POINT('Ctrl Pts',(102.753614496408,152.680454041854,-27.6254567509124));
#54115=CARTESIAN_POINT('Ctrl Pts',(102.73673321354,152.676979681422,-27.632768226729));
#54116=CARTESIAN_POINT('Ctrl Pts',(102.720625435655,152.673531327137,-27.6401201310376));
#54117=CARTESIAN_POINT('Ctrl Pts',(102.704978905275,152.670071992066,-27.6475990816197));
#54118=CARTESIAN_POINT('Ctrl Pts',(102.68952651584,152.666655580158,-27.6549852339588));
#54119=CARTESIAN_POINT('Ctrl Pts',(102.674523653937,152.663228118484,-27.6624956576582));
#54120=CARTESIAN_POINT('Ctrl Pts',(102.659683757945,152.659740626508,-27.6702595542511));
#54121=CARTESIAN_POINT('Ctrl Pts',(102.644518850414,152.65617675427,-27.6781934895008));
#54122=CARTESIAN_POINT('Ctrl Pts',(102.629523677257,152.652550016644,-27.6863921149586));
#54123=CARTESIAN_POINT('Ctrl Pts',(102.614405842642,152.648796652761,-27.6950235442811));
#54124=CARTESIAN_POINT('Ctrl Pts',(102.599412118486,152.645074102267,-27.7035841135443));
#54125=CARTESIAN_POINT('Ctrl Pts',(102.584297348052,152.641226834779,-27.7125706112394));
#54126=CARTESIAN_POINT('Ctrl Pts',(102.568802657856,152.637185221051,-27.7221897191495));
#54127=CARTESIAN_POINT('Ctrl Pts',(102.55386314341,152.633288418605,-27.7314641738021));
#54128=CARTESIAN_POINT('Ctrl Pts',(102.53857004142,152.629210776088,-27.7413269345672));
#54129=CARTESIAN_POINT('Ctrl Pts',(102.522721531598,152.62488536518,-27.7519999127129));
#54130=CARTESIAN_POINT('Ctrl Pts',(102.514314765307,152.622590971635,-27.7576613429621));
#54131=CARTESIAN_POINT('Ctrl Pts',(102.505752269103,152.62022679924,-27.763551353776));
#54132=CARTESIAN_POINT('Ctrl Pts',(102.49700830098,152.617782585284,-27.7697072164805));
#54133=CARTESIAN_POINT('Ctrl Pts',(102.479542600215,152.612900372889,-27.7820032878337));
#54134=CARTESIAN_POINT('Ctrl Pts',(102.461367414333,152.607691644545,-27.7953561871939));
#54135=CARTESIAN_POINT('Ctrl Pts',(102.442826513443,152.602226518491,-27.8096688227866));
#54136=CARTESIAN_POINT('Ctrl Pts',(102.424621709888,152.59686046067,-27.823722008274));
#54137=CARTESIAN_POINT('Ctrl Pts',(102.406064947477,152.59124736973,-27.8387004393175));
#54138=CARTESIAN_POINT('Ctrl Pts',(102.38746574756,152.58546513828,-27.854465693247));
#54139=CARTESIAN_POINT('Ctrl Pts',(102.368972933416,152.579715980681,-27.8701407713237));
#54140=CARTESIAN_POINT('Ctrl Pts',(102.350438785728,152.573799848302,-27.8865934364078));
#54141=CARTESIAN_POINT('Ctrl Pts',(102.332142433302,152.567801896765,-27.9036432085167));
#54142=CARTESIAN_POINT('Ctrl Pts',(102.313862104595,152.56180919816,-27.9206780486459));
#54143=CARTESIAN_POINT('Ctrl Pts',(102.295819739486,152.555735123932,-27.9383084712418));
#54144=CARTESIAN_POINT('Ctrl Pts',(102.27825950248,152.549669162006,-27.9563155706958));
#54145=CARTESIAN_POINT('Ctrl Pts',(102.260723596691,152.543611604992,-27.9742977197663));
#54146=CARTESIAN_POINT('Ctrl Pts',(102.243668949637,152.537562463381,-27.9926548605842));
#54147=CARTESIAN_POINT('Ctrl Pts',(102.227296636171,152.531610664742,-28.0111386839612));
#54148=CARTESIAN_POINT('Ctrl Pts',(102.219791506999,152.528882338188,-28.0196117371013));
#54149=CARTESIAN_POINT('Ctrl Pts',(102.212429133358,152.526174433715,-28.0281110508056));
#54150=CARTESIAN_POINT('Ctrl Pts',(102.205225566668,152.523495220474,-28.0366111684679));
#54151=CARTESIAN_POINT('Ctrl Pts',(102.185472988525,152.516148669637,-28.0599189610616));
#54152=CARTESIAN_POINT('Ctrl Pts',(102.166825545911,152.508973893014,-28.0833405934994));
#54153=CARTESIAN_POINT('Ctrl Pts',(102.149370114509,152.502037127976,-28.1066142583901));
#54154=CARTESIAN_POINT('Ctrl Pts',(102.136526183317,152.496932966938,-28.1237393207042));
#54155=CARTESIAN_POINT('Ctrl Pts',(102.124326626764,152.491957460462,-28.140784120294));
#54156=CARTESIAN_POINT('Ctrl Pts',(102.112788651714,152.487132160889,-28.1576456295087));
#54157=CARTESIAN_POINT('Ctrl Pts',(102.094659934335,152.479550545238,-28.1841387995687));
#54158=CARTESIAN_POINT('Ctrl Pts',(102.07816493285,152.472341254033,-28.2101787280463));
#54159=CARTESIAN_POINT('Ctrl Pts',(102.063200643044,152.465561079799,-28.2354045693509));
#54160=CARTESIAN_POINT('Ctrl Pts',(102.047665107976,152.458522079891,-28.2615933793302));
#54161=CARTESIAN_POINT('Ctrl Pts',(102.033778342953,152.451945819126,-28.2869039365098));
#54162=CARTESIAN_POINT('Ctrl Pts',(102.021388553126,152.445861552334,-28.3109566411584));
#54163=CARTESIAN_POINT('Ctrl Pts',(102.0184898833,152.444438099571,-28.3165839237971));
#54164=CARTESIAN_POINT('Ctrl Pts',(102.01567303934,152.443041427111,-28.3221424864734));
#54165=CARTESIAN_POINT('Ctrl Pts',(102.012935904109,152.441671641355,-28.3276277146599));
#54166=CARTESIAN_POINT('Ctrl Pts',(102.000747779015,152.435572154581,-28.3520527582412));
#54167=CARTESIAN_POINT('Ctrl Pts',(101.990189510667,152.430041594782,-28.3749259239365));
#54168=CARTESIAN_POINT('Ctrl Pts',(101.981105805647,152.425150835976,-28.3957257187057));
#54169=CARTESIAN_POINT('Ctrl Pts',(101.974305411214,152.42148943472,-28.4112972072415));
#54170=CARTESIAN_POINT('Ctrl Pts',(101.96833028544,152.418185505451,-28.4257075236486));
#54171=CARTESIAN_POINT('Ctrl Pts',(101.963113684582,152.415256657903,-28.4387523600156));
#54172=CARTESIAN_POINT('Ctrl Pts',(101.959925760916,152.413466806107,-28.4467242067611));
#54173=CARTESIAN_POINT('Ctrl Pts',(101.957019426417,152.411822373682,-28.4541805396913));
#54174=CARTESIAN_POINT('Ctrl Pts',(101.954132702356,152.410187872361,-28.4617593046025));
#54175=CARTESIAN_POINT('Ctrl Pts',(101.951502674361,152.408698715745,-28.4686641432574));
#54176=CARTESIAN_POINT('Ctrl Pts',(101.948889412729,152.407217866244,-28.4756707604571));
#54177=CARTESIAN_POINT('Ctrl Pts',(101.946129676592,152.405655877949,-28.4832623068822));
#54178=CARTESIAN_POINT('Ctrl Pts',(101.941299163447,152.402921846644,-28.4965501949179));
#54179=CARTESIAN_POINT('Ctrl Pts',(101.936023359627,152.399940453255,-28.5116384937431));
#54180=CARTESIAN_POINT('Ctrl Pts',(101.930487493192,152.396791003167,-28.528511815574));
#54181=CARTESIAN_POINT('Ctrl Pts',(101.929389244717,152.396166190629,-28.5318592771108));
#54182=CARTESIAN_POINT('Ctrl Pts',(101.928280874551,152.395534861635,-28.5352769272803));
#54183=CARTESIAN_POINT('Ctrl Pts',(101.927163992912,152.394897786837,-28.5387645381805));
#54184=CARTESIAN_POINT('Ctrl Pts',(101.923063584394,152.392558893586,-28.551568607068));
#54185=CARTESIAN_POINT('Ctrl Pts',(101.918845851734,152.390136133756,-28.5653357795057));
#54186=CARTESIAN_POINT('Ctrl Pts',(101.914701246587,152.387732080154,-28.5796478340283));
#54187=CARTESIAN_POINT('Ctrl Pts',(101.910682605212,152.385401091091,-28.5935249133659));
#54188=CARTESIAN_POINT('Ctrl Pts',(101.906732949104,152.383088088921,-28.6079138752367));
#54189=CARTESIAN_POINT('Ctrl Pts',(101.902980702733,152.380869019297,-28.6224333545778));
#54190=CARTESIAN_POINT('Ctrl Pts',(101.899263166759,152.378670477319,-28.6368185205368));
#54191=CARTESIAN_POINT('Ctrl Pts',(101.895739317431,152.376564426044,-28.6513314001142));
#54192=CARTESIAN_POINT('Ctrl Pts',(101.892487864908,152.374602039655,-28.6656068660942));
#54193=CARTESIAN_POINT('Ctrl Pts',(101.891267738846,152.373865642995,-28.6709638159401));
#54194=CARTESIAN_POINT('Ctrl Pts',(101.890085512263,152.373149225741,-28.6762874231122));
#54195=CARTESIAN_POINT('Ctrl Pts',(101.888943744136,152.372454560299,-28.6815587737333));
#54196=CARTESIAN_POINT('Ctrl Pts',(101.884625639953,152.369827373851,-28.7014947315138));
#54197=CARTESIAN_POINT('Ctrl Pts',(101.880886083224,152.367564033862,-28.7206602445913));
#54198=CARTESIAN_POINT('Ctrl Pts',(101.877594095261,152.365598186172,-28.7392851181167));
#54199=CARTESIAN_POINT('Ctrl Pts',(101.876207880643,152.3647703925,-28.7471278174969));
#54200=CARTESIAN_POINT('Ctrl Pts',(101.874901627817,152.36399560211,-28.7548746310366));
#54201=CARTESIAN_POINT('Ctrl Pts',(101.873668015169,152.363270005276,-28.7625424977821));
#54202=CARTESIAN_POINT('Ctrl Pts',(101.870759959898,152.361559520462,-28.7806183341028));
#54203=CARTESIAN_POINT('Ctrl Pts',(101.868253044564,152.360120833168,-28.7982566251452));
#54204=CARTESIAN_POINT('Ctrl Pts',(101.86608053522,152.358923176055,-28.8157225672073));
#54205=CARTESIAN_POINT('Ctrl Pts',(101.862974181859,152.357210711064,-28.840696171096));
#54206=CARTESIAN_POINT('Ctrl Pts',(101.860565825701,152.355933005585,-28.8652745298107));
#54207=CARTESIAN_POINT('Ctrl Pts',(101.858796869697,152.355158309247,-28.8893484304196));
#54208=CARTESIAN_POINT('Ctrl Pts',(101.857043118195,152.354390271567,-28.9132154114254));
#54209=CARTESIAN_POINT('Ctrl Pts',(101.855917329744,152.354116904824,-28.936587333789));
#54210=CARTESIAN_POINT('Ctrl Pts',(101.855332224085,152.354364931396,-28.9593479897231));
#54211=CARTESIAN_POINT('Ctrl Pts',(101.854750344129,152.35461159059,-28.9819831655036));
#54212=CARTESIAN_POINT('Ctrl Pts',(101.854702732624,152.355373989591,-29.0040143279233));
#54213=CARTESIAN_POINT('Ctrl Pts',(101.85508070802,152.356636213872,-29.0253077589793));
#54214=CARTESIAN_POINT('Ctrl Pts',(101.855243207537,152.35717887045,-29.0344622496788));
#54215=CARTESIAN_POINT('Ctrl Pts',(101.855484122714,152.357813372611,-29.0434800931546));
#54216=CARTESIAN_POINT('Ctrl Pts',(101.855793840316,152.358536047016,-29.0523492448718));
#54217=CARTESIAN_POINT('Origin',(100.375896629159,152.877417580574,-43.9809712568355));
#54218=CARTESIAN_POINT('Origin',(99.8570074733729,152.358536070707,-29.1221489164705));
#54219=CARTESIAN_POINT('Origin',(52.,97.2501869997737,-26.));
#54220=CARTESIAN_POINT('Ctrl Pts',(103.710541868632,95.7511007531588,-25.9476509292351));
#54221=CARTESIAN_POINT('Ctrl Pts',(103.736522532353,95.750007025648,-25.9789712962497));
#54222=CARTESIAN_POINT('Ctrl Pts',(103.761583873144,95.7499741579724,-26.0091833955203));
#54223=CARTESIAN_POINT('Ctrl Pts',(103.785755212127,95.7507797854801,-26.038322574423));
#54224=CARTESIAN_POINT('Ctrl Pts',(103.811484634727,95.7516373437072,-26.0693400637196));
#54225=CARTESIAN_POINT('Ctrl Pts',(103.836205849258,95.7534449545046,-26.0991421319229));
#54226=CARTESIAN_POINT('Ctrl Pts',(103.859973747176,95.7559854175496,-26.1277949521106));
#54227=CARTESIAN_POINT('Ctrl Pts',(103.884649383754,95.7586229054357,-26.1575420749026));
#54228=CARTESIAN_POINT('Ctrl Pts',(103.908297815178,95.7620505054635,-26.1860508751191));
#54229=CARTESIAN_POINT('Ctrl Pts',(103.930996367175,95.7660766592684,-26.2134145709384));
#54230=CARTESIAN_POINT('Ctrl Pts',(103.954898350208,95.7703162715549,-26.2422290342256));
#54231=CARTESIAN_POINT('Ctrl Pts',(103.977747359917,95.7752197109965,-26.2697741107374));
#54232=CARTESIAN_POINT('Ctrl Pts',(103.999646126481,95.780616840361,-26.2961736443793));
#54233=CARTESIAN_POINT('Ctrl Pts',(104.002501118742,95.7813204764549,-26.2996154119333));
#54234=CARTESIAN_POINT('Ctrl Pts',(104.005339972638,95.7820325730436,-26.3030377242685));
#54235=CARTESIAN_POINT('Ctrl Pts',(104.008162926405,95.782752813922,-26.3064408685834));
#54236=CARTESIAN_POINT('Ctrl Pts',(104.023918494978,95.7867726475739,-26.3254346169932));
#54237=CARTESIAN_POINT('Ctrl Pts',(104.039172412532,95.791049086821,-26.3438235847671));
#54238=CARTESIAN_POINT('Ctrl Pts',(104.053612271384,95.7954082426037,-26.3612245288663));
#54239=CARTESIAN_POINT('Ctrl Pts',(104.069666021393,95.8002546055704,-26.3805703139846));
#54240=CARTESIAN_POINT('Ctrl Pts',(104.084713276459,95.8052027055137,-26.3986945223946));
#54241=CARTESIAN_POINT('Ctrl Pts',(104.098345605563,95.809953686281,-26.4150960619656));
#54242=CARTESIAN_POINT('Ctrl Pts',(104.104924977296,95.8122466523855,-26.4230119378953));
#54243=CARTESIAN_POINT('Ctrl Pts',(104.111175093608,95.8144929130789,-26.4305269473232));
#54244=CARTESIAN_POINT('Ctrl Pts',(104.117051627643,95.8166556462672,-26.4375866896513));
#54245=CARTESIAN_POINT('Ctrl Pts',(104.125218100789,95.8196611427724,-26.4473974379251));
#54246=CARTESIAN_POINT('Ctrl Pts',(104.132661377843,95.8224973172734,-26.4563194555607));
#54247=CARTESIAN_POINT('Ctrl Pts',(104.139904513973,95.8253354449051,-26.4649990962745));
#54248=CARTESIAN_POINT('Ctrl Pts',(104.147199467908,95.8281938766616,-26.4737408316266));
#54249=CARTESIAN_POINT('Ctrl Pts',(104.154291446578,95.8310546741883,-26.4822367537284));
#54250=CARTESIAN_POINT('Ctrl Pts',(104.161702272896,95.834141321981,-26.4911317288712));
#54251=CARTESIAN_POINT('Ctrl Pts',(104.168542500105,95.8369903122703,-26.4993418323581));
#54252=CARTESIAN_POINT('Ctrl Pts',(104.175654466851,95.8400317357862,-26.5078920340689));
#54253=CARTESIAN_POINT('Ctrl Pts',(104.183437050454,95.8434793485183,-26.517275284218));
#54254=CARTESIAN_POINT('Ctrl Pts',(104.188584975515,95.8457598318245,-26.5234819979603));
#54255=CARTESIAN_POINT('Ctrl Pts',(104.194026119683,95.8482187316599,-26.5300529541069));
#54256=CARTESIAN_POINT('Ctrl Pts',(104.199872120798,95.8509291659488,-26.5371261030498));
#54257=CARTESIAN_POINT('Ctrl Pts',(104.209372357239,95.8553338463611,-26.5486205564402));
#54258=CARTESIAN_POINT('Ctrl Pts',(104.219975213007,95.8604086254755,-26.5614400693517));
#54259=CARTESIAN_POINT('Ctrl Pts',(104.231221947803,95.8660354057612,-26.5750287863154));
#54260=CARTESIAN_POINT('Ctrl Pts',(104.241806771747,95.8713310297598,-26.5878177583403));
#54261=CARTESIAN_POINT('Ctrl Pts',(104.252961543795,95.8771161234549,-26.6012876119589));
#54262=CARTESIAN_POINT('Ctrl Pts',(104.26431449959,95.883251564463,-26.6149880039448));
#54263=CARTESIAN_POINT('Ctrl Pts',(104.275340429614,95.8892102719962,-26.6282937514578));
#54264=CARTESIAN_POINT('Ctrl Pts',(104.286553047465,95.895499499455,-26.6418166577243));
#54265=CARTESIAN_POINT('Ctrl Pts',(104.297626604236,95.9019480999521,-26.6551621775112));
#54266=CARTESIAN_POINT('Ctrl Pts',(104.306095863734,95.9068801079906,-26.6653690760309));
#54267=CARTESIAN_POINT('Ctrl Pts',(104.314484075692,95.9119043948045,-26.6754725731415));
#54268=CARTESIAN_POINT('Ctrl Pts',(104.322652612291,95.9169269984031,-26.6853047595784));
#54269=CARTESIAN_POINT('Ctrl Pts',(104.338868943199,95.9268979645594,-26.7048237991129));
#54270=CARTESIAN_POINT('Ctrl Pts',(104.354170342776,95.9368625830498,-26.7232953896781));
#54271=CARTESIAN_POINT('Ctrl Pts',(104.368805047202,95.946850051261,-26.7409801579789));
#54272=CARTESIAN_POINT('Ctrl Pts',(104.383885802002,95.9571419269822,-26.7592039393881));
#54273=CARTESIAN_POINT('Ctrl Pts',(104.398258775332,95.9674583924586,-26.7765924347033));
#54274=CARTESIAN_POINT('Ctrl Pts',(104.412178055738,95.9778806155971,-26.7934125173983));
#54275=CARTESIAN_POINT('Ctrl Pts',(104.419344817003,95.9832468114716,-26.8020728441988));
#54276=CARTESIAN_POINT('Ctrl Pts',(104.426391006953,95.9886417978262,-26.8105821693191));
#54277=CARTESIAN_POINT('Ctrl Pts',(104.433349343118,95.9940811557872,-26.81897481294));
#54278=CARTESIAN_POINT('Ctrl Pts',(104.44981557719,96.0069528738634,-26.8388351978193));
#54279=CARTESIAN_POINT('Ctrl Pts',(104.465760478866,96.0200566736085,-26.8580215928712));
#54280=CARTESIAN_POINT('Ctrl Pts',(104.481336250295,96.0334919684904,-26.8767460987298));
#54281=CARTESIAN_POINT('Ctrl Pts',(104.491117478226,96.0419290261444,-26.8885046598081));
#54282=CARTESIAN_POINT('Ctrl Pts',(104.500752784728,96.0504976639686,-26.9000806013451));
#54283=CARTESIAN_POINT('Ctrl Pts',(104.510275805127,96.0592305919428,-26.9115211262885));
#54284=CARTESIAN_POINT('Ctrl Pts',(104.52532079623,96.0730273516015,-26.9295954964748));
#54285=CARTESIAN_POINT('Ctrl Pts',(104.540086764953,96.0872324866283,-26.9473334628681));
#54286=CARTESIAN_POINT('Ctrl Pts',(104.554694039496,96.1019928722362,-26.964904715317));
#54287=CARTESIAN_POINT('Ctrl Pts',(104.569023700671,96.1164727345786,-26.9821420235692));
#54288=CARTESIAN_POINT('Ctrl Pts',(104.583200811645,96.1314872273884,-26.9992190974992));
#54289=CARTESIAN_POINT('Ctrl Pts',(104.597315150462,96.1472060402737,-27.0162655610394));
#54290=CARTESIAN_POINT('Ctrl Pts',(104.604366411653,96.1550588668705,-27.0247816572133));
#54291=CARTESIAN_POINT('Ctrl Pts',(104.611401616311,96.163087941217,-27.0332896145733));
#54292=CARTESIAN_POINT('Ctrl Pts',(104.61842941914,96.1713171109337,-27.0418023529853));
#54293=CARTESIAN_POINT('Ctrl Pts',(104.633180011342,96.1885892412976,-27.0596696631353));
#54294=CARTESIAN_POINT('Ctrl Pts',(104.647969185327,96.2067524440644,-27.0775610730074));
#54295=CARTESIAN_POINT('Ctrl Pts',(104.662595155263,96.2256726908005,-27.0952395737448));
#54296=CARTESIAN_POINT('Ctrl Pts',(104.677015341797,96.2443267348319,-27.1126693428046));
#54297=CARTESIAN_POINT('Ctrl Pts',(104.691276607606,96.2637164633468,-27.129891822946));
#54298=CARTESIAN_POINT('Ctrl Pts',(104.705208489182,96.2836788079131,-27.1467071297875));
#54299=CARTESIAN_POINT('Ctrl Pts',(104.719421051331,96.3040433266069,-27.1638612085271));
#54300=CARTESIAN_POINT('Ctrl Pts',(104.733290437822,96.3250036097086,-27.1805910806797));
#54301=CARTESIAN_POINT('Ctrl Pts',(104.746664935884,96.3463527293275,-27.1967193523015));
#54302=CARTESIAN_POINT('Ctrl Pts',(104.760039433946,96.3677018489465,-27.2128476239233));
#54303=CARTESIAN_POINT('Ctrl Pts',(104.772918832953,96.3894394286547,-27.2283740388376));
#54304=CARTESIAN_POINT('Ctrl Pts',(104.78518479342,96.4113293061245,-27.2431609737574));
#54305=CARTESIAN_POINT('Ctrl Pts',(104.801992439824,96.4413242927651,-27.2634230294031));
#54306=CARTESIAN_POINT('Ctrl Pts',(104.817660554382,96.4716066155395,-27.2823113497183));
#54307=CARTESIAN_POINT('Ctrl Pts',(104.832276259859,96.5021804323337,-27.2999309634682));
#54308=CARTESIAN_POINT('Ctrl Pts',(104.845538841238,96.5299237208068,-27.315919350863));
#54309=CARTESIAN_POINT('Ctrl Pts',(104.857934664299,96.5579077875468,-27.3308628385227));
#54310=CARTESIAN_POINT('Ctrl Pts',(104.869510015874,96.5861582971292,-27.3448172264297));
#54311=CARTESIAN_POINT('Ctrl Pts',(104.880343567201,96.6125983878355,-27.3578773548121));
#54312=CARTESIAN_POINT('Ctrl Pts',(104.890458414611,96.6392722172283,-27.3700710668957));
#54313=CARTESIAN_POINT('Ctrl Pts',(104.899893459587,96.6662073241539,-27.3814452594349));
#54314=CARTESIAN_POINT('Ctrl Pts',(104.909989997316,96.6950308564211,-27.3936168987224));
#54315=CARTESIAN_POINT('Ctrl Pts',(104.919309525165,96.7241639834828,-27.404851832355));
#54316=CARTESIAN_POINT('Ctrl Pts',(104.92784812408,96.7535293835316,-27.4151453358113));
#54317=CARTESIAN_POINT('Ctrl Pts',(104.942808498662,96.8049801412998,-27.4331804571458));
#54318=CARTESIAN_POINT('Ctrl Pts',(104.955369450868,96.8571421680217,-27.4483230122929));
#54319=CARTESIAN_POINT('Ctrl Pts',(104.965533173235,96.9096026814086,-27.4605756444116));
#54320=CARTESIAN_POINT('Ctrl Pts',(104.975560461882,96.9613589859689,-27.472663802126));
#54321=CARTESIAN_POINT('Ctrl Pts',(104.98325447046,97.013405308461,-27.4819391299268));
#54322=CARTESIAN_POINT('Ctrl Pts',(104.988647883519,97.0653611159594,-27.4884410298889));
#54323=CARTESIAN_POINT('Ctrl Pts',(104.993947354707,97.1164119629576,-27.4948296804777));
#54324=CARTESIAN_POINT('Ctrl Pts',(104.997025740525,97.1673750271091,-27.4985407547859));
#54325=CARTESIAN_POINT('Ctrl Pts',(104.997943087904,97.2179113256264,-27.4996466409519));
#54326=CARTESIAN_POINT('Ctrl Pts',(104.998138749596,97.2286902495918,-27.4998825162187));
#54327=CARTESIAN_POINT('Ctrl Pts',(104.998236203965,97.2394498514946,-27.5));
#54328=CARTESIAN_POINT('Ctrl Pts',(104.998236203965,97.2501869997737,-27.5));
#54329=CARTESIAN_POINT('Origin',(103.354880080851,97.2501869997737,-26.));
#54330=CARTESIAN_POINT('Origin',(-52.0184988467186,152.749813000226,-26.));
#54331=CARTESIAN_POINT('Origin',(103.354880080851,152.749813000226,-26.));
#54332=CARTESIAN_POINT('Ctrl Pts',(104.998236203965,152.749813000226,-27.5));
#54333=CARTESIAN_POINT('Ctrl Pts',(104.998236203965,152.800084453385,-27.5));
#54334=CARTESIAN_POINT('Ctrl Pts',(104.996097482414,152.850850378671,-27.4974217154482));
#54335=CARTESIAN_POINT('Ctrl Pts',(104.991754051303,152.901778528571,-27.4921855960804));
#54336=CARTESIAN_POINT('Ctrl Pts',(104.987315591717,152.953820918409,-27.4868349174103));
#54337=CARTESIAN_POINT('Ctrl Pts',(104.980574800958,153.006032328907,-27.4787087185258));
#54338=CARTESIAN_POINT('Ctrl Pts',(104.971492285963,153.058033310509,-27.4677595100635));
#54339=CARTESIAN_POINT('Ctrl Pts',(104.962290340599,153.11071807809,-27.45666632518));
#54340=CARTESIAN_POINT('Ctrl Pts',(104.950684654736,153.163186327314,-27.4426753684983));
#54341=CARTESIAN_POINT('Ctrl Pts',(104.93666662255,153.215025065621,-27.4257762654733));
#54342=CARTESIAN_POINT('Ctrl Pts',(104.927524643678,153.248832139543,-27.4147553717589));
#54343=CARTESIAN_POINT('Ctrl Pts',(104.917357332375,153.282371113698,-27.4024984130843));
#54344=CARTESIAN_POINT('Ctrl Pts',(104.906169597059,153.315525001725,-27.389011306676));
#54345=CARTESIAN_POINT('Ctrl Pts',(104.898396028113,153.338561302381,-27.3796400667794));
#54346=CARTESIAN_POINT('Ctrl Pts',(104.890133373581,153.361404222471,-27.3696792214663));
#54347=CARTESIAN_POINT('Ctrl Pts',(104.881361605267,153.384070034038,-27.359104626224));
#54348=CARTESIAN_POINT('Ctrl Pts',(104.877509027822,153.394024901892,-27.3544602437396));
#54349=CARTESIAN_POINT('Ctrl Pts',(104.873558069823,153.403945715025,-27.3496972609339));
#54350=CARTESIAN_POINT('Ctrl Pts',(104.869506426107,153.413833726497,-27.3448128988725));
#54351=CARTESIAN_POINT('Ctrl Pts',(104.856755489369,153.444952308872,-27.3294413124228));
#54352=CARTESIAN_POINT('Ctrl Pts',(104.843009392943,153.475748103923,-27.3128700350417));
#54353=CARTESIAN_POINT('Ctrl Pts',(104.82820487404,153.50625431296,-27.2950228017874));
#54354=CARTESIAN_POINT('Ctrl Pts',(104.814758325329,153.533962287023,-27.2788126369814));
#54355=CARTESIAN_POINT('Ctrl Pts',(104.800438176951,153.561431358102,-27.2615493250153));
#54356=CARTESIAN_POINT('Ctrl Pts',(104.785178222163,153.588663570789,-27.2431530519363));
#54357=CARTESIAN_POINT('Ctrl Pts',(104.772990003096,153.610414105344,-27.2284598362995));
#54358=CARTESIAN_POINT('Ctrl Pts',(104.760196019197,153.63201455555,-27.2130363910539));
#54359=CARTESIAN_POINT('Ctrl Pts',(104.746912479022,153.65323284923,-27.1970178040875));
#54360=CARTESIAN_POINT('Ctrl Pts',(104.733901410524,153.674015913746,-27.1813277900169));
#54361=CARTESIAN_POINT('Ctrl Pts',(104.720420958161,153.694432090374,-27.1650671549744));
#54362=CARTESIAN_POINT('Ctrl Pts',(104.706610670673,153.714289785852,-27.1483990020342));
#54363=CARTESIAN_POINT('Ctrl Pts',(104.692366570367,153.73477125711,-27.1312072641641));
#54364=CARTESIAN_POINT('Ctrl Pts',(104.677771726805,153.754658165854,-27.1135821723776));
#54365=CARTESIAN_POINT('Ctrl Pts',(104.663008936683,153.773774410122,-27.0957379966296));
#54366=CARTESIAN_POINT('Ctrl Pts',(104.648246146561,153.79289065439,-27.0778938208817));
#54367=CARTESIAN_POINT('Ctrl Pts',(104.633315775324,153.811236095282,-27.0598309952444));
#54368=CARTESIAN_POINT('Ctrl Pts',(104.618425760863,153.828672453036,-27.0417936820505));
#54369=CARTESIAN_POINT('Ctrl Pts',(104.604409633543,153.845085480096,-27.0248149693095));
#54370=CARTESIAN_POINT('Ctrl Pts',(104.590366031593,153.86070335482,-27.0078584887678));
#54371=CARTESIAN_POINT('Ctrl Pts',(104.576219230024,153.875708891885,-26.9908124869983));
#54372=CARTESIAN_POINT('Ctrl Pts',(104.561777301287,153.891027470851,-26.9734108756447));
#54373=CARTESIAN_POINT('Ctrl Pts',(104.547227608883,153.905708157074,-26.9559157097998));
#54374=CARTESIAN_POINT('Ctrl Pts',(104.532462413539,153.919914086725,-26.9381733054185));
#54375=CARTESIAN_POINT('Ctrl Pts',(104.525124644791,153.926973920625,-26.9293559713195));
#54376=CARTESIAN_POINT('Ctrl Pts',(104.517733256976,153.933915997917,-26.920477068192));
#54377=CARTESIAN_POINT('Ctrl Pts',(104.510272821536,153.940757212011,-26.9115148939513));
#54378=CARTESIAN_POINT('Ctrl Pts',(104.495120561778,153.954651823638,-26.8933125794649));
#54379=CARTESIAN_POINT('Ctrl Pts',(104.479684779147,153.968132866018,-26.8747684708552));
#54380=CARTESIAN_POINT('Ctrl Pts',(104.463825757811,153.981325235888,-26.8556865967081));
#54381=CARTESIAN_POINT('Ctrl Pts',(104.453857451959,153.989617398121,-26.8436925427433));
#54382=CARTESIAN_POINT('Ctrl Pts',(104.443721493767,153.997794758053,-26.8314854583135));
#54383=CARTESIAN_POINT('Ctrl Pts',(104.433379219272,154.005880095653,-26.8190114495841));
#54384=CARTESIAN_POINT('Ctrl Pts',(104.419835120491,154.016468541279,-26.8026756613101));
#54385=CARTESIAN_POINT('Ctrl Pts',(104.405958614686,154.026892044722,-26.7858982903368));
#54386=CARTESIAN_POINT('Ctrl Pts',(104.391503272863,154.037255345747,-26.7684205307951));
#54387=CARTESIAN_POINT('Ctrl Pts',(104.377461871003,154.047321885582,-26.751443260499));
#54388=CARTESIAN_POINT('Ctrl Pts',(104.362874140211,154.057331854451,-26.7338049251502));
#54389=CARTESIAN_POINT('Ctrl Pts',(104.347497309431,154.067339372744,-26.7152503330924));
#54390=CARTESIAN_POINT('Ctrl Pts',(104.339451865757,154.072575492325,-26.7055422256521));
#54391=CARTESIAN_POINT('Ctrl Pts',(104.33119013099,154.077810221186,-26.6955830026095));
#54392=CARTESIAN_POINT('Ctrl Pts',(104.322675627876,154.083046103833,-26.6853343571751));
#54393=CARTESIAN_POINT('Ctrl Pts',(104.311987675211,154.089618520935,-26.6724695973869));
#54394=CARTESIAN_POINT('Ctrl Pts',(104.300922577098,154.096192651783,-26.6591389234875));
#54395=CARTESIAN_POINT('Ctrl Pts',(104.28979340621,154.102562860339,-26.6457215752551));
#54396=CARTESIAN_POINT('Ctrl Pts',(104.278517499584,154.109017058732,-26.6321273221566));
#54397=CARTESIAN_POINT('Ctrl Pts',(104.267175986763,154.115261750431,-26.6184442911177));
#54398=CARTESIAN_POINT('Ctrl Pts',(104.256112881491,154.12112954907,-26.6050892055337));
#54399=CARTESIAN_POINT('Ctrl Pts',(104.24413920836,154.127480306943,-26.5906349067193));
#54400=CARTESIAN_POINT('Ctrl Pts',(104.232491888966,154.133389393415,-26.5765650316375));
#54401=CARTESIAN_POINT('Ctrl Pts',(104.221625678202,154.138702853142,-26.563430555176));
#54402=CARTESIAN_POINT('Ctrl Pts',(104.213926817998,154.142467512648,-26.5541245974379));
#54403=CARTESIAN_POINT('Ctrl Pts',(104.20662050488,154.145934584162,-26.5452887339623));
#54404=CARTESIAN_POINT('Ctrl Pts',(104.199872024093,154.149063766695,-26.5371232742638));
#54405=CARTESIAN_POINT('Ctrl Pts',(104.190953097839,154.153199356486,-26.5263316405351));
#54406=CARTESIAN_POINT('Ctrl Pts',(104.182979547873,154.156750917449,-26.5167127130625));
#54407=CARTESIAN_POINT('Ctrl Pts',(104.175550780192,154.159969557181,-26.5077715103921));
#54408=CARTESIAN_POINT('Ctrl Pts',(104.167688108087,154.163376193373,-26.498308063984));
#54409=CARTESIAN_POINT('Ctrl Pts',(104.160435356058,154.166409234833,-26.4896033693248));
#54410=CARTESIAN_POINT('Ctrl Pts',(104.153299601886,154.169311658417,-26.4810483099123));
#54411=CARTESIAN_POINT('Ctrl Pts',(104.146130942639,154.172227465935,-26.4724538005884));
#54412=CARTESIAN_POINT('Ctrl Pts',(104.139080171915,154.175011234744,-26.4640100715445));
#54413=CARTESIAN_POINT('Ctrl Pts',(104.131634387572,154.177863335782,-26.4550833631267));
#54414=CARTESIAN_POINT('Ctrl Pts',(104.126988246599,154.179643035929,-26.4495131311898));
#54415=CARTESIAN_POINT('Ctrl Pts',(104.122188067381,154.18144852317,-26.4437545570459));
#54416=CARTESIAN_POINT('Ctrl Pts',(104.117106847804,154.183318842017,-26.4376507154945));
#54417=CARTESIAN_POINT('Ctrl Pts',(104.104657439825,154.187901277792,-26.4226957991482));
#54418=CARTESIAN_POINT('Ctrl Pts',(104.090525844268,154.192858123324,-26.4056904590524));
#54419=CARTESIAN_POINT('Ctrl Pts',(104.075140025478,154.19784748377,-26.3871600250955));
#54420=CARTESIAN_POINT('Ctrl Pts',(104.061537886833,154.202258426954,-26.3707778269645));
#54421=CARTESIAN_POINT('Ctrl Pts',(104.046955591925,154.206694052317,-26.3532037812248));
#54422=CARTESIAN_POINT('Ctrl Pts',(104.031703691704,154.210953645094,-26.3348189846132));
#54423=CARTESIAN_POINT('Ctrl Pts',(104.024036704391,154.213094902465,-26.3255771196434));
#54424=CARTESIAN_POINT('Ctrl Pts',(104.0162007475,154.215192332794,-26.3161306713303));
#54425=CARTESIAN_POINT('Ctrl Pts',(104.008236682101,154.21722502886,-26.3065297829965));
#54426=CARTESIAN_POINT('Ctrl Pts',(103.987044253782,154.222634045927,-26.280981758512));
#54427=CARTESIAN_POINT('Ctrl Pts',(103.964953981098,154.227588039359,-26.2543513592526));
#54428=CARTESIAN_POINT('Ctrl Pts',(103.941868108762,154.231933902474,-26.2265207386731));
#54429=CARTESIAN_POINT('Ctrl Pts',(103.919650033951,154.236116404672,-26.1997362706201));
#54430=CARTESIAN_POINT('Ctrl Pts',(103.896509536646,154.239735830567,-26.1718397982181));
#54431=CARTESIAN_POINT('Ctrl Pts',(103.872368971461,154.242612620396,-26.1427377179306));
#54432=CARTESIAN_POINT('Ctrl Pts',(103.849132837024,154.24538163076,-26.1147259524738));
#54433=CARTESIAN_POINT('Ctrl Pts',(103.824969894374,154.24746278654,-26.0855968955683));
#54434=CARTESIAN_POINT('Ctrl Pts',(103.799823718934,154.24865261744,-26.055282525919));
#54435=CARTESIAN_POINT('Ctrl Pts',(103.775961977062,154.249781673342,-26.0265165744));
#54436=CARTESIAN_POINT('Ctrl Pts',(103.751214659372,154.25010818254,-25.9966830381584));
#54437=CARTESIAN_POINT('Ctrl Pts',(103.725548765026,154.249417079414,-25.9657421338273));
#54438=CARTESIAN_POINT('Ctrl Pts',(103.720580832058,154.24928330835,-25.9597531611996));
#54439=CARTESIAN_POINT('Ctrl Pts',(103.715578537475,154.24911128001,-25.9537227647505));
#54440=CARTESIAN_POINT('Ctrl Pts',(103.710541724057,154.248899240755,-25.9476507549462));
#54441=CARTESIAN_POINT('Origin',(104.998236203965,109.5,-29.));
#54442=CARTESIAN_POINT('Ctrl Pts',(104.998236203965,97.2501869997737,-27.5));
#54443=CARTESIAN_POINT('Ctrl Pts',(105.334702987612,97.2501869997737,-27.5));
#54444=CARTESIAN_POINT('Ctrl Pts',(105.921514190235,97.2501869997738,-27.7059515905552));
#54445=CARTESIAN_POINT('Ctrl Pts',(106.287111043096,97.2501869997737,-28.1922362871261));
#54446=CARTESIAN_POINT('Ctrl Pts',(106.383789291886,97.2501869997737,-28.4253325826583));
#54447=CARTESIAN_POINT('Ctrl Pts',(106.383789291886,152.749813000226,-28.4253325826581));
#54448=CARTESIAN_POINT('Ctrl Pts',(106.287111043096,152.749813000226,-28.192236287126));
#54449=CARTESIAN_POINT('Ctrl Pts',(106.13042501753,152.749813000226,-27.9838314423347));
#54450=CARTESIAN_POINT('Ctrl Pts',(105.933109207769,152.749813000226,-27.8269138811577));
#54451=CARTESIAN_POINT('Ctrl Pts',(105.67002146142,152.749813000226,-27.617690466255));
#54452=CARTESIAN_POINT('Ctrl Pts',(105.334702987612,152.749813000226,-27.5));
#54453=CARTESIAN_POINT('Ctrl Pts',(104.998236203965,152.749813000226,-27.5));
#54454=CARTESIAN_POINT('Ctrl Pts',(103.710541724057,154.248899240755,-25.9476507549462));
#54455=CARTESIAN_POINT('Ctrl Pts',(103.995786153672,154.2609074315,-26.2915203465903));
#54456=CARTESIAN_POINT('Ctrl Pts',(104.475201157223,154.07495738041,-26.8694676240238));
#54457=CARTESIAN_POINT('Ctrl Pts',(104.909277757314,153.437242406286,-27.3927582748432));
#54458=CARTESIAN_POINT('Ctrl Pts',(104.998236203965,152.979199130488,-27.5));
#54459=CARTESIAN_POINT('Ctrl Pts',(104.998236203965,152.749813000226,-27.5));
#54460=CARTESIAN_POINT('Ctrl Pts',(104.128664366836,154.242850686048,-25.7744428103564));
#54461=CARTESIAN_POINT('Ctrl Pts',(104.389698179784,154.296109264563,-26.1243611378244));
#54462=CARTESIAN_POINT('Ctrl Pts',(104.838580854749,154.161221518795,-26.7610807783088));
#54463=CARTESIAN_POINT('Ctrl Pts',(105.249661875716,153.501570643754,-27.3720711967634));
#54464=CARTESIAN_POINT('Ctrl Pts',(105.334702987612,153.000326839024,-27.5));
#54465=CARTESIAN_POINT('Ctrl Pts',(105.334702987612,152.749813000226,-27.5));
#54466=CARTESIAN_POINT('Ctrl Pts',(104.852234435089,154.615637480573,-25.4613192796495));
#54467=CARTESIAN_POINT('Ctrl Pts',(105.074805157955,154.694581900174,-25.9133626322441));
#54468=CARTESIAN_POINT('Ctrl Pts',(105.470901205504,154.54257460655,-26.7423712065142));
#54469=CARTESIAN_POINT('Ctrl Pts',(105.844179380605,153.706226490388,-27.5394908678514));
#54470=CARTESIAN_POINT('Ctrl Pts',(105.921510316776,153.069307751395,-27.7059583159463));
#54471=CARTESIAN_POINT('Ctrl Pts',(105.921510316776,152.749813000226,-27.7059583159463));
#54472=CARTESIAN_POINT('Ctrl Pts',(105.100287662975,155.408697561116,-25.3307432747865));
#54473=CARTESIAN_POINT('Ctrl Pts',(105.357506263842,155.449006387318,-25.95181391467));
#54474=CARTESIAN_POINT('Ctrl Pts',(105.798869985244,155.143096395786,-27.0150509859407));
#54475=CARTESIAN_POINT('Ctrl Pts',(106.203571370339,153.999127859831,-27.9914068901035));
#54476=CARTESIAN_POINT('Ctrl Pts',(106.287111043096,153.166845309556,-28.1922362871261));
#54477=CARTESIAN_POINT('Ctrl Pts',(106.287111043096,152.749813000226,-28.1922362871261));
#54478=CARTESIAN_POINT('Ctrl Pts',(105.096094811978,155.747985481284,-25.3206340925508));
#54479=CARTESIAN_POINT('Ctrl Pts',(105.381339241593,155.772001862774,-26.0083732758389));
#54480=CARTESIAN_POINT('Ctrl Pts',(105.860754245143,155.400101760594,-27.164267830706));
#54481=CARTESIAN_POINT('Ctrl Pts',(106.294830845235,154.124671812346,-28.2108491323448));
#54482=CARTESIAN_POINT('Ctrl Pts',(106.383789291886,153.20858526075,-28.4253325826583));
#54483=CARTESIAN_POINT('Ctrl Pts',(106.383789291886,152.749813000226,-28.4253325826583));
#54484=CARTESIAN_POINT('Ctrl Pts',(104.998234428651,97.2526969895789,-27.4999978598131));
#54485=CARTESIAN_POINT('Ctrl Pts',(104.998560124082,97.0224718726003,-27.5003904941407));
#54486=CARTESIAN_POINT('Ctrl Pts',(104.909734557236,96.5634131670692,-27.3933089590497));
#54487=CARTESIAN_POINT('Ctrl Pts',(104.474755057844,95.9243605098291,-26.8689298396014));
#54488=CARTESIAN_POINT('Ctrl Pts',(103.994386960163,95.7385506370835,-26.2898335823603));
#54489=CARTESIAN_POINT('Ctrl Pts',(103.708461085265,95.7511905435793,-25.9451424906737));
#54490=CARTESIAN_POINT('Ctrl Pts',(105.334701290575,97.2529281528527,-27.4999974470421));
#54491=CARTESIAN_POINT('Ctrl Pts',(105.335012627892,97.0015018249199,-27.5004658158951));
#54492=CARTESIAN_POINT('Ctrl Pts',(105.250100873025,96.4991105228678,-27.3727225984346));
#54493=CARTESIAN_POINT('Ctrl Pts',(104.838165955204,95.8380700655466,-26.7604666333936));
#54494=CARTESIAN_POINT('Ctrl Pts',(104.388388080981,95.7034979433277,-26.1225028546869));
#54495=CARTESIAN_POINT('Ctrl Pts',(104.126760434156,95.7575401824598,-25.7718909429938));
#54496=CARTESIAN_POINT('Ctrl Pts',(105.921512646937,97.2536829971102,-27.7059482682064));
#54497=CARTESIAN_POINT('Ctrl Pts',(105.921795779863,96.9330159292488,-27.7065577891986));
#54498=CARTESIAN_POINT('Ctrl Pts',(105.844575981939,96.2946270503453,-27.540317697288));
#54499=CARTESIAN_POINT('Ctrl Pts',(105.470519463079,95.4565150935039,-26.7415337910042));
#54500=CARTESIAN_POINT('Ctrl Pts',(105.073663643244,95.3049944519283,-25.9109379026263));
#54501=CARTESIAN_POINT('Ctrl Pts',(104.850625637594,95.3849601436787,-25.4580173699046));
#54502=CARTESIAN_POINT('Ctrl Pts',(106.287109375959,97.2547502612742,-28.1922322791242));
#54503=CARTESIAN_POINT('Ctrl Pts',(106.28741522738,96.8361910107858,-28.1929675812744));
#54504=CARTESIAN_POINT('Ctrl Pts',(106.204000105652,96.0020440294605,-27.9924297732863));
#54505=CARTESIAN_POINT('Ctrl Pts',(105.79845688066,94.8556733820593,-27.0140401392011));
#54506=CARTESIAN_POINT('Ctrl Pts',(105.356218123965,94.5501022420663,-25.9487108530517));
#54507=CARTESIAN_POINT('Ctrl Pts',(105.098411547493,94.5916004374012,-25.3262132484597));
#54508=CARTESIAN_POINT('Ctrl Pts',(106.383787516572,97.255206979384,-28.4253283022845));
#54509=CARTESIAN_POINT('Ctrl Pts',(106.384113212003,96.7947567454269,-28.4261135709397));
#54510=CARTESIAN_POINT('Ctrl Pts',(106.295287645156,95.8766393343645,-28.2119505007577));
#54511=CARTESIAN_POINT('Ctrl Pts',(105.860308145765,94.5985340198844,-27.1631922618611));
#54512=CARTESIAN_POINT('Ctrl Pts',(105.379940048084,94.2269142743932,-26.0049997473788));
#54513=CARTESIAN_POINT('Ctrl Pts',(105.094014173186,94.2521940873848,-25.3156175640058));
#54514=CARTESIAN_POINT('Ctrl Pts',(106.386043339853,97.2552176361399,-28.4307672094915));
#54515=CARTESIAN_POINT('Ctrl Pts',(106.386369498311,96.7937899459019,-28.4315536440319));
#54516=CARTESIAN_POINT('Ctrl Pts',(106.297417687744,95.8737132248123,-28.2170726510655));
#54517=CARTESIAN_POINT('Ctrl Pts',(105.861751341951,94.5925341014337,-27.1666724780565));
#54518=CARTESIAN_POINT('Ctrl Pts',(105.380493559646,94.2193732218141,-26.0063131549131));
#54519=CARTESIAN_POINT('Ctrl Pts',(105.093911567786,94.2442746058845,-25.3153703313685));
#54520=CARTESIAN_POINT('Ctrl Pts',(106.388299163134,97.2552282928958,-28.4362061166986));
#54521=CARTESIAN_POINT('Ctrl Pts',(106.388625784619,96.7928231463768,-28.4369937171241));
#54522=CARTESIAN_POINT('Ctrl Pts',(106.299547730332,95.87078711526,-28.2221948013731));
#54523=CARTESIAN_POINT('Ctrl Pts',(105.863194538137,94.5865341829829,-27.1701526942518));
#54524=CARTESIAN_POINT('Ctrl Pts',(105.381047071209,94.2118321692351,-26.0076265624474));
#54525=CARTESIAN_POINT('Ctrl Pts',(105.093808962385,94.2363551243841,-25.3151230987314));
#54526=CARTESIAN_POINT('Ctrl Pts',(106.390554986415,97.2552389496517,-28.4416450239057));
#54527=CARTESIAN_POINT('Ctrl Pts',(106.390882070927,96.7918563468517,-28.4424337902163));
#54528=CARTESIAN_POINT('Ctrl Pts',(106.301677772921,95.8678610057078,-28.2273169516807));
#54529=CARTESIAN_POINT('Ctrl Pts',(105.864637734322,94.5805342645322,-27.1736329104473));
#54530=CARTESIAN_POINT('Ctrl Pts',(105.381600582772,94.2042911166561,-26.0089399699817));
#54531=CARTESIAN_POINT('Ctrl Pts',(105.093706356984,94.2284356428837,-25.3148758660941));
#54532=CARTESIAN_POINT('Ctrl Pts',(99.8570121862842,154.357317701069,-29.0523492450538));
#54533=CARTESIAN_POINT('Ctrl Pts',(99.8491979777549,154.34950349254,-28.8285795904043));
#54534=CARTESIAN_POINT('Ctrl Pts',(99.9156898567318,154.326203180206,-28.1613459448332));
#54535=CARTESIAN_POINT('Ctrl Pts',(100.505419252134,154.285825514037,-27.0050808694463));
#54536=CARTESIAN_POINT('Ctrl Pts',(101.899202185037,154.253184994867,-26.070378695218));
#54537=CARTESIAN_POINT('Ctrl Pts',(102.906795347561,154.248899240755,-25.9476507549463));
#54538=CARTESIAN_POINT('Ctrl Pts',(103.354880080851,154.248899240755,-25.9476507549463));
#54539=CARTESIAN_POINT('Ctrl Pts',(100.126058306948,154.356990009655,-29.0429653907277));
#54540=CARTESIAN_POINT('Ctrl Pts',(100.119408550246,154.350049466917,-28.8443371178059));
#54541=CARTESIAN_POINT('Ctrl Pts',(100.174072979624,154.32924398841,-28.2492865619167));
#54542=CARTESIAN_POINT('Ctrl Pts',(100.691968335614,154.291869929428,-27.1796908005748));
#54543=CARTESIAN_POINT('Ctrl Pts',(101.972451153085,154.260541245485,-26.2817242136995));
#54544=CARTESIAN_POINT('Ctrl Pts',(102.924461851094,154.256071982752,-26.1530512115086));
#54545=CARTESIAN_POINT('Ctrl Pts',(103.354880080851,154.256071982752,-26.1530512115086));
#54546=CARTESIAN_POINT('Ctrl Pts',(100.715940334785,154.244001007055,-29.0263119193212));
#54547=CARTESIAN_POINT('Ctrl Pts',(100.711957262855,154.238642825387,-28.8800652866201));
#54548=CARTESIAN_POINT('Ctrl Pts',(100.745924647382,154.224096423707,-28.4356194000607));
#54549=CARTESIAN_POINT('Ctrl Pts',(101.115546810111,154.201251487381,-27.5590553286264));
#54550=CARTESIAN_POINT('Ctrl Pts',(102.144803712577,154.184962480322,-26.7504104642857));
#54551=CARTESIAN_POINT('Ctrl Pts',(102.969067489268,154.184581619011,-26.6084647199126));
#54552=CARTESIAN_POINT('Ctrl Pts',(103.354880080851,154.184581619011,-26.6084647199126));
#54553=CARTESIAN_POINT('Ctrl Pts',(101.425785374278,153.689730247031,-29.020879145769));
#54554=CARTESIAN_POINT('Ctrl Pts',(101.424243813967,153.684530114455,-28.9246657141226));
#54555=CARTESIAN_POINT('Ctrl Pts',(101.441344169671,153.677411569247,-28.6283496595063));
#54556=CARTESIAN_POINT('Ctrl Pts',(101.661351834939,153.697347700404,-27.98051710747));
#54557=CARTESIAN_POINT('Ctrl Pts',(102.393779297996,153.745069442671,-27.3087428625152));
#54558=CARTESIAN_POINT('Ctrl Pts',(103.042292130765,153.768947605241,-27.1644042176036));
#54559=CARTESIAN_POINT('Ctrl Pts',(103.354880080851,153.768947605241,-27.1644042176036));
#54560=CARTESIAN_POINT('Ctrl Pts',(101.792940845762,152.990514442627,-29.0324749481123));
#54561=CARTESIAN_POINT('Ctrl Pts',(101.791324035206,152.984080237469,-28.9497307997325));
#54562=CARTESIAN_POINT('Ctrl Pts',(101.80364957205,152.983519454455,-28.6973818636105));
#54563=CARTESIAN_POINT('Ctrl Pts',(101.969835248622,153.054318683486,-28.158621007398));
#54564=CARTESIAN_POINT('Ctrl Pts',(102.558864334598,153.180048815387,-27.5821410111723));
#54565=CARTESIAN_POINT('Ctrl Pts',(103.098666679755,153.233524243582,-27.4517420541306));
#54566=CARTESIAN_POINT('Ctrl Pts',(103.354880080851,153.233524243582,-27.4517420541306));
#54567=CARTESIAN_POINT('Ctrl Pts',(101.855548071762,152.560320637529,-29.0453113543092));
#54568=CARTESIAN_POINT('Ctrl Pts',(101.852862073214,152.552946612181,-28.9555004194792));
#54569=CARTESIAN_POINT('Ctrl Pts',(101.866994068894,152.557442968738,-28.6860950739003));
#54570=CARTESIAN_POINT('Ctrl Pts',(102.041071661117,152.661210924441,-28.1588847687671));
#54571=CARTESIAN_POINT('Ctrl Pts',(102.613545834901,152.833946006538,-27.6164721088483));
#54572=CARTESIAN_POINT('Ctrl Pts',(103.121945522194,152.903957243156,-27.5));
#54573=CARTESIAN_POINT('Ctrl Pts',(103.354880080851,152.903957243156,-27.5));
#54574=CARTESIAN_POINT('Ctrl Pts',(101.855793840322,152.358536047031,-29.0523492450538));
#54575=CARTESIAN_POINT('Ctrl Pts',(101.85244489381,152.350721838502,-28.9564479644897));
#54576=CARTESIAN_POINT('Ctrl Pts',(101.868422934818,152.358015122913,-28.6711502340873));
#54577=CARTESIAN_POINT('Ctrl Pts',(102.053671699575,152.477889630173,-28.1397399879307));
#54578=CARTESIAN_POINT('Ctrl Pts',(102.630958383417,152.672515829684,-27.6090640489194));
#54579=CARTESIAN_POINT('Ctrl Pts',(103.130837714206,152.749813000226,-27.5));
#54580=CARTESIAN_POINT('Ctrl Pts',(103.354880080851,152.749813000226,-27.5));
#54581=CARTESIAN_POINT('Ctrl Pts',(103.354880080851,95.7511007592451,-25.9476507549462));
#54582=CARTESIAN_POINT('Ctrl Pts',(103.130837714206,95.7511007592451,-25.9476507549462));
#54583=CARTESIAN_POINT('Ctrl Pts',(102.429651200331,95.7497886420147,-25.9852248762942));
#54584=CARTESIAN_POINT('Ctrl Pts',(101.144827789739,95.7338033103857,-26.4429848816307));
#54585=CARTESIAN_POINT('Ctrl Pts',(100.050953294768,95.6906347414374,-27.6791709558962));
#54586=CARTESIAN_POINT('Ctrl Pts',(99.8413837692256,95.6583107159892,-28.6048099357548));
#54587=CARTESIAN_POINT('Ctrl Pts',(99.8570121862842,95.6426822989307,-29.0523492450538));
#54588=CARTESIAN_POINT('Ctrl Pts',(103.354880080851,95.743928017248,-26.1530512115086));
#54589=CARTESIAN_POINT('Ctrl Pts',(103.139670965972,95.743928017248,-26.1530512115086));
#54590=CARTESIAN_POINT('Ctrl Pts',(102.471761101744,95.7425439811512,-26.1929786720059));
#54591=CARTESIAN_POINT('Ctrl Pts',(101.274263852043,95.7268196800161,-26.6442105369045));
#54592=CARTESIAN_POINT('Ctrl Pts',(100.287497076883,95.6861293074329,-27.8095564369483));
#54593=CARTESIAN_POINT('Ctrl Pts',(100.112758793545,95.6568910758207,-28.6457088448841));
#54594=CARTESIAN_POINT('Ctrl Pts',(100.126058306948,95.6430099903446,-29.0429653907277));
#54595=CARTESIAN_POINT('Ctrl Pts',(103.354880080851,95.8154164364193,-26.6084588865769));
#54596=CARTESIAN_POINT('Ctrl Pts',(103.16197378506,95.8154164364193,-26.6084588865769));
#54597=CARTESIAN_POINT('Ctrl Pts',(102.572945611273,95.8155455928323,-26.6542117933223));
#54598=CARTESIAN_POINT('Ctrl Pts',(101.572570097617,95.8091242619019,-27.0870274898796));
#54599=CARTESIAN_POINT('Ctrl Pts',(100.816943498719,95.7857107359797,-28.0880128043652));
#54600=CARTESIAN_POINT('Ctrl Pts',(100.707967479193,95.7667125607952,-28.7338187906773));
#54601=CARTESIAN_POINT('Ctrl Pts',(100.715933623053,95.7559961974587,-29.0263120560795));
#54602=CARTESIAN_POINT('Ctrl Pts',(103.354880080851,96.2310519022699,-27.1644018089073));
#54603=CARTESIAN_POINT('Ctrl Pts',(103.198586105808,96.2310519022699,-27.1644018089073));
#54604=CARTESIAN_POINT('Ctrl Pts',(102.726963243483,96.240536052471,-27.2122564846344));
#54605=CARTESIAN_POINT('Ctrl Pts',(101.974758015856,96.2800402778935,-27.5992212325726));
#54606=CARTESIAN_POINT('Ctrl Pts',(101.47434805966,96.3193793576758,-28.3830543690062));
#54607=CARTESIAN_POINT('Ctrl Pts',(101.422699541349,96.3206692382383,-28.8284523499578));
#54608=CARTESIAN_POINT('Ctrl Pts',(101.425782661971,96.3102689730866,-29.0208792132508));
#54609=CARTESIAN_POINT('Ctrl Pts',(103.354880080851,96.7664757495372,-27.4517391484494));
#54610=CARTESIAN_POINT('Ctrl Pts',(103.226773380303,96.7664757495372,-27.4517391484494));
#54611=CARTESIAN_POINT('Ctrl Pts',(102.836131173334,96.7871812818542,-27.4947699187058));
#54612=CARTESIAN_POINT('Ctrl Pts',(102.217798030502,96.8830749133424,-27.8349615494338));
#54613=CARTESIAN_POINT('Ctrl Pts',(101.826561968185,96.9980955362694,-28.4945053524561));
#54614=CARTESIAN_POINT('Ctrl Pts',(101.789703928619,97.0223537456791,-28.8669867586999));
#54615=CARTESIAN_POINT('Ctrl Pts',(101.79293754973,97.009485335365,-29.0324750554596));
#54616=CARTESIAN_POINT('Ctrl Pts',(103.354880080851,97.096042756844,-27.5));
#54617=CARTESIAN_POINT('Ctrl Pts',(103.238412801522,97.096042756844,-27.5));
#54618=CARTESIAN_POINT('Ctrl Pts',(102.876480673009,97.1227592782821,-27.5376345140121));
#54619=CARTESIAN_POINT('Ctrl Pts',(102.284529740223,97.2518339379739,-27.8527788272456));
#54620=CARTESIAN_POINT('Ctrl Pts',(101.895040889998,97.4137069495602,-28.4826238629889));
#54621=CARTESIAN_POINT('Ctrl Pts',(101.850176074665,97.4544274131669,-28.8656894846492));
#54622=CARTESIAN_POINT('Ctrl Pts',(101.855548071762,97.4396793624712,-29.0453113543092));
#54623=CARTESIAN_POINT('Ctrl Pts',(103.354880080851,97.2501869997737,-27.5));
#54624=CARTESIAN_POINT('Ctrl Pts',(103.242858897529,97.2501869997737,-27.5));
#54625=CARTESIAN_POINT('Ctrl Pts',(102.890677058392,97.2794684792888,-27.5347095341912));
#54626=CARTESIAN_POINT('Ctrl Pts',(102.301297290575,97.4237353210886,-27.8388045131113));
#54627=CARTESIAN_POINT('Ctrl Pts',(101.901017515887,97.607833470821,-28.4627584931394));
#54628=CARTESIAN_POINT('Ctrl Pts',(101.849095947297,97.6570923700274,-28.8605466839256));
#54629=CARTESIAN_POINT('Ctrl Pts',(101.855793840322,97.6414639529688,-29.0523492450538));
#54630=CARTESIAN_POINT('Origin',(-74.9999968845953,9.99999994134904,-43.4626907584999));
#54631=CARTESIAN_POINT('',(-75.0000000000004,3.28355900565645,7.6470000005029));
#54632=CARTESIAN_POINT('',(-81.7164642083597,9.99999994134904,7.647));
#54633=CARTESIAN_POINT('Origin',(-75.0000232726699,9.99999994134904,7.647));
#54634=CARTESIAN_POINT('',(-75.,4.86613648081128,-37.67208941824));
#54635=CARTESIAN_POINT('',(-75.,5.06834879408341,-43.462692438025));
#54636=CARTESIAN_POINT('',(-80.1338634913718,9.99999997159094,-37.6720894568905));
#54637=CARTESIAN_POINT('Origin',(-75.,10.,-37.67208941824));
#54638=CARTESIAN_POINT('',(-79.9256413748722,9.99999994134904,-43.634700588937));
#54639=CARTESIAN_POINT('Origin',(-80.1410481861316,0.,-37.4663474759105));
#54640=CARTESIAN_POINT('',(-81.7164642083594,239.999915406919,7.6469999999914));
#54641=CARTESIAN_POINT('',(-81.7164642083597,9.39308507887055E-32,7.647));
#54642=CARTESIAN_POINT('',(-80.1338634662752,239.999957704105,-37.6720894163952));
#54643=CARTESIAN_POINT('',(-80.1338635191887,0.,-37.67208941824));
#54644=CARTESIAN_POINT('',(-79.9256414779744,239.999915406919,-43.6346976365188));
#54645=CARTESIAN_POINT('Origin',(-74.9999969876975,239.999915406919,-43.4626878060817));
#54646=CARTESIAN_POINT('',(-74.9999999999801,246.716455141934,7.64699831418801));
#54647=CARTESIAN_POINT('Origin',(-75.0000233757706,239.999915406919,7.647));
#54648=CARTESIAN_POINT('',(-75.0000000000009,245.133823744864,-37.6720880292873));
#54649=CARTESIAN_POINT('Origin',(-75.0000000558166,239.999915509955,-37.672089412663));
#54650=CARTESIAN_POINT('',(-75.,246.716455362608,7.64700440293634));
#54651=CARTESIAN_POINT('Origin',(5.05420012048211E-16,245.751789378425,
-19.9770080030763));
#54652=CARTESIAN_POINT('',(74.9999244997145,246.716455208852,7.64699999999265));
#54653=CARTESIAN_POINT('',(2.7753865225535E-17,246.716455208852,7.647));
#54654=CARTESIAN_POINT('',(75.0000000424479,245.133849871802,-37.6720889416515));
#54655=CARTESIAN_POINT('',(37.5,245.133863519189,-37.67208941824));
#54656=CARTESIAN_POINT('',(74.9999244997145,244.925632465886,-43.6346979967826));
#54657=CARTESIAN_POINT('Origin',(75.2058673511576,0.,-37.5));
#54658=CARTESIAN_POINT('',(75.2058673511576,240.,-42.431));
#54659=CARTESIAN_POINT('',(75.2058673511576,10.,-42.431));
#54660=CARTESIAN_POINT('',(75.2058673511576,0.,-42.431));
#54661=CARTESIAN_POINT('',(80.1338634749663,10.,-37.6720906845977));
#54662=CARTESIAN_POINT('Origin',(75.2058673511576,10.,-37.5));
#54663=CARTESIAN_POINT('',(80.1338372214119,240.000000084176,-37.6720851145225));
#54664=CARTESIAN_POINT('',(80.1338634307437,0.,-37.6720919509554));
#54665=CARTESIAN_POINT('Origin',(75.2058673511576,240.,-37.5));
#54666=CARTESIAN_POINT('Origin',(74.9999969779444,10.,-43.4626911170322));
#54667=CARTESIAN_POINT('',(81.7164643142292,10.,7.647));
#54668=CARTESIAN_POINT('',(75.0000000000003,3.28355902771925,7.64700001473668));
#54669=CARTESIAN_POINT('Origin',(75.0000233660192,10.,7.647));
#54670=CARTESIAN_POINT('',(79.9256414682213,10.,-43.6347009474693));
#54671=CARTESIAN_POINT('',(75.,4.86613648081128,-37.67208941824));
#54672=CARTESIAN_POINT('Origin',(75.,10.,-37.67208941824));
#54673=CARTESIAN_POINT('',(75.,5.06834879408341,-43.462692438025));
#54674=CARTESIAN_POINT('Origin',(74.9999244997145,239.999987975609,-43.4626881663455));
#54675=CARTESIAN_POINT('',(81.7164642471286,239.99999999998,7.64699830734733));
#54676=CARTESIAN_POINT('Origin',(74.9999244997145,240.000014363683,7.647));
#54677=CARTESIAN_POINT('Origin',(74.9999245916757,239.999991054705,-37.6720894130945));
#54678=CARTESIAN_POINT('',(81.7164643071995,240.,7.64699979869762));
#54679=CARTESIAN_POINT('Ctrl Pts',(-75.,4.8661364808113,-37.67208941824));
#54680=CARTESIAN_POINT('Ctrl Pts',(-80.133863519204,4.86613648079576,-37.67208941824));
#54681=CARTESIAN_POINT('Ctrl Pts',(-80.1338635191885,9.99999999999978,-37.67208941824));
#54682=CARTESIAN_POINT('Ctrl Pts',(-75.,5.03232130026873,-42.431));
#54683=CARTESIAN_POINT('Ctrl Pts',(-79.9676786997461,5.0323213002537,-42.431));
#54684=CARTESIAN_POINT('Ctrl Pts',(-79.967678699731,9.99999999999979,-42.431));
#54685=CARTESIAN_POINT('Ctrl Pts',(-75.,9.79413264884243,-42.431));
#54686=CARTESIAN_POINT('Ctrl Pts',(-75.205867351158,9.7941326488418,-42.431));
#54687=CARTESIAN_POINT('Ctrl Pts',(-75.2058673511574,9.99999999999979,-42.431));
#54688=CARTESIAN_POINT('',(-75.2058673511576,10.,-42.431));
#54689=CARTESIAN_POINT('Origin',(-75.2058673511576,10.,-37.5));
#54690=CARTESIAN_POINT('',(-75.,9.79413264884243,-42.431));
#54691=CARTESIAN_POINT('Origin',(-75.,9.79413264884243,-37.5));
#54692=CARTESIAN_POINT('Origin',(-75.,10.,-42.431));
#54693=CARTESIAN_POINT('Origin',(37.5,9.79413264884243,-37.5));
#54694=CARTESIAN_POINT('',(37.5,4.86613648081128,-37.67208941824));
#54695=CARTESIAN_POINT('',(75.,9.79413264884243,-42.431));
#54696=CARTESIAN_POINT('Origin',(75.,9.79413264884243,-37.5));
#54697=CARTESIAN_POINT('',(37.5,9.79413264884243,-42.431));
#54698=CARTESIAN_POINT('Origin',(37.5,240.205867351158,-37.5));
#54699=CARTESIAN_POINT('',(75.,240.205867351158,-42.431));
#54700=CARTESIAN_POINT('Origin',(75.,240.205867351158,-37.5));
#54701=CARTESIAN_POINT('',(-75.,240.205867351158,-42.431));
#54702=CARTESIAN_POINT('Origin',(-75.,240.205867351158,-37.5));
#54703=CARTESIAN_POINT('',(37.5,240.205867351158,-42.431));
#54704=CARTESIAN_POINT('Ctrl Pts',(-80.133863519016,239.999957704103,-37.6720894182061));
#54705=CARTESIAN_POINT('Ctrl Pts',(-80.1338810386521,242.126485989245,-37.6720894182061));
#54706=CARTESIAN_POINT('Ctrl Pts',(-78.630204661932,243.630174754218,-37.6720894182061));
#54707=CARTESIAN_POINT('Ctrl Pts',(-77.1265282852127,245.133863519191,-37.6720894182061));
#54708=CARTESIAN_POINT('Ctrl Pts',(-75.,245.13386351919,-37.6720894182061));
#54709=CARTESIAN_POINT('Ctrl Pts',(-79.9676786995958,239.999959073235,-42.4310000000003));
#54710=CARTESIAN_POINT('Ctrl Pts',(-79.9676956521156,242.057650951302,-42.4310000000003));
#54711=CARTESIAN_POINT('Ctrl Pts',(-78.5126937651255,243.512664825534,-42.4310000000003));
#54712=CARTESIAN_POINT('Ctrl Pts',(-77.0576918781362,244.967678699765,-42.4310000000003));
#54713=CARTESIAN_POINT('Ctrl Pts',(-75.,244.967678699764,-42.4310000000003));
#54714=CARTESIAN_POINT('Ctrl Pts',(-75.2058673511506,239.999998303939,-42.431));
#54715=CARTESIAN_POINT('Ctrl Pts',(-75.205868053686,240.085271849601,-42.431));
#54716=CARTESIAN_POINT('Ctrl Pts',(-75.1455707996752,240.145569600379,-42.431));
#54717=CARTESIAN_POINT('Ctrl Pts',(-75.0852735456644,240.205867351158,-42.431));
#54718=CARTESIAN_POINT('Ctrl Pts',(-75.,240.205867351158,-42.431));
#54719=CARTESIAN_POINT('',(-75.2058673511576,240.,-42.431));
#54720=CARTESIAN_POINT('Origin',(-75.2058673511576,240.,-37.5));
#54721=CARTESIAN_POINT('Origin',(-75.,240.,-42.431));
#54722=CARTESIAN_POINT('Origin',(-75.2058673511576,0.,-37.5));
#54723=CARTESIAN_POINT('',(-75.2058673511576,0.,-42.431));
#54724=CARTESIAN_POINT('Ctrl Pts',(80.1338635191885,9.99999999999975,-37.67208941824));
#54725=CARTESIAN_POINT('Ctrl Pts',(80.1338635191894,4.86613648081033,-37.67208941824));
#54726=CARTESIAN_POINT('Ctrl Pts',(75.,4.86613648081127,-37.67208941824));
#54727=CARTESIAN_POINT('Ctrl Pts',(79.9676786997311,9.99999999999974,-42.431));
#54728=CARTESIAN_POINT('Ctrl Pts',(79.967678699732,5.03232130026779,-42.431));
#54729=CARTESIAN_POINT('Ctrl Pts',(75.,5.0323213002687,-42.431));
#54730=CARTESIAN_POINT('Ctrl Pts',(75.2058673511573,9.99999999999974,-42.431));
#54731=CARTESIAN_POINT('Ctrl Pts',(75.2058673511574,9.79413264884238,-42.431));
#54732=CARTESIAN_POINT('Ctrl Pts',(75.,9.79413264884242,-42.431));
#54733=CARTESIAN_POINT('Origin',(75.,10.,-42.431));
#54734=CARTESIAN_POINT('Origin',(81.7115487568876,0.,7.50623892910654));
#54735=CARTESIAN_POINT('',(81.7164643142292,2.92723177824382E-34,7.647));
#54736=CARTESIAN_POINT('Ctrl Pts',(74.9999999999331,245.133863526459,-37.6720892100799));
#54737=CARTESIAN_POINT('Ctrl Pts',(80.1338636308454,245.133863526525,-37.67208921008));
#54738=CARTESIAN_POINT('Ctrl Pts',(80.1338635264585,239.999999895613,-37.6720892100799));
#54739=CARTESIAN_POINT('Ctrl Pts',(74.9999999999353,244.967678900994,-42.431));
#54740=CARTESIAN_POINT('Ctrl Pts',(79.9676790020021,244.967678901059,-42.431));
#54741=CARTESIAN_POINT('Ctrl Pts',(79.9676789009943,239.999999898992,-42.431));
#54742=CARTESIAN_POINT('Ctrl Pts',(74.9999999999973,240.205867351158,-42.4309999999996));
#54743=CARTESIAN_POINT('Ctrl Pts',(75.2058673553434,240.20586735116,-42.4309999999996));
#54744=CARTESIAN_POINT('Ctrl Pts',(75.2058673511576,239.999999995814,-42.4309999999996));
#54745=CARTESIAN_POINT('Origin',(75.,240.,-42.431));
#54746=CARTESIAN_POINT('Origin',(75.,0.,-42.431));
#54747=CARTESIAN_POINT('Origin',(-82.7860925971944,10.,7.647));
#54748=CARTESIAN_POINT('',(-41.3930462985972,3.28355900566102,7.647));
#54749=CARTESIAN_POINT('Origin',(-1.11963184444064E-17,4.24821062157464,
-19.9770080030763));
#54750=CARTESIAN_POINT('',(-0.000296681332347916,3.84267414703889,-8.36396280281005));
#54751=CARTESIAN_POINT('Origin',(-0.00029668133235905,4.23516683211491,
-19.6034827443385));
#54752=CARTESIAN_POINT('Origin',(-30.2470994509957,-7.40487423773654,-21.5302687693521));
#54753=CARTESIAN_POINT('',(-30.0067541969143,-6.41260751594428,6.94704050558291));
#54754=CARTESIAN_POINT('',(-29.4516160618876,-6.31514169237796,-0.156718087238333));
#54755=CARTESIAN_POINT('Origin',(-30.1165736884753,-5.43861611925196,-64.0419059962421));
#54756=CARTESIAN_POINT('Origin',(-30.2470994509957,-8.39932379067182,6.94704050558291));
#54757=CARTESIAN_POINT('Origin',(-30.1460422427381,-7.66212252038864,-0.203755697371066));
#54758=CARTESIAN_POINT('Ctrl Pts',(-30.6479969519508,-5.99770650873178,
-0.6454807569616));
#54759=CARTESIAN_POINT('Ctrl Pts',(-30.4321234085644,-6.08672960911872,
-0.504571956662704));
#54760=CARTESIAN_POINT('Ctrl Pts',(-30.2470994509958,-6.14390742067812,
-0.332217228300963));
#54761=CARTESIAN_POINT('Ctrl Pts',(-30.2470994509958,-6.15023708022167,
-0.1509594944171));
#54762=CARTESIAN_POINT('Ctrl Pts',(-30.1920857777594,-5.89323837542893,
-0.810836482264216));
#54763=CARTESIAN_POINT('Ctrl Pts',(-30.0298903232325,-6.0355112380969,-0.649026362721971));
#54764=CARTESIAN_POINT('Ctrl Pts',(-29.8800956251307,-6.14125086310679,
-0.408291083774068));
#54765=CARTESIAN_POINT('Ctrl Pts',(-29.8800956251307,-6.15023708022167,
-0.1509594944171));
#54766=CARTESIAN_POINT('Ctrl Pts',(-29.7384438704887,-5.9521481215846,-1.07825922027326));
#54767=CARTESIAN_POINT('Ctrl Pts',(-29.6282279832373,-6.11781080162332,
-0.839004556729704));
#54768=CARTESIAN_POINT('Ctrl Pts',(-29.5136455236677,-6.24136451948952,
-0.506881813285787));
#54769=CARTESIAN_POINT('Ctrl Pts',(-29.5136455236677,-6.25366747150407,
-0.154571363269513));
#54770=CARTESIAN_POINT('Ctrl Pts',(-29.4030445559888,-6.15937550016878,
-1.37938248227201));
#54771=CARTESIAN_POINT('Ctrl Pts',(-29.3004692633195,-6.31636684260025,
-1.04329332542463));
#54772=CARTESIAN_POINT('Ctrl Pts',(-29.2008628174065,-6.42973898677712,
-0.613665845836626));
#54773=CARTESIAN_POINT('Ctrl Pts',(-29.2008628174065,-6.44553694220582,
-0.161271592828392));
#54774=CARTESIAN_POINT('',(-29.4030444139481,-6.15937571756187,-1.37938201687387));
#54775=CARTESIAN_POINT('Ctrl Pts',(-29.4030445560257,-6.15937550083005,
-1.3793824791103));
#54776=CARTESIAN_POINT('Ctrl Pts',(-29.4032755766305,-6.16351890910917,
-1.35957082861567));
#54777=CARTESIAN_POINT('Ctrl Pts',(-29.403588115132,-6.16814220184619,-1.33720816215741));
#54778=CARTESIAN_POINT('Ctrl Pts',(-29.4040346634367,-6.17317074531758,
-1.31232236028137));
#54779=CARTESIAN_POINT('Ctrl Pts',(-29.40445479499,-6.17790181193992,-1.28890874413277));
#54780=CARTESIAN_POINT('Ctrl Pts',(-29.4049938415902,-6.18299143147041,
-1.26326224664799));
#54781=CARTESIAN_POINT('Ctrl Pts',(-29.4056938064717,-6.18837324056958,
-1.2353616045098));
#54782=CARTESIAN_POINT('Ctrl Pts',(-29.4063475415478,-6.19339960328225,
-1.20930368518957));
#54783=CARTESIAN_POINT('Ctrl Pts',(-29.4071418135459,-6.1986807327997,-1.18127977660304));
#54784=CARTESIAN_POINT('Ctrl Pts',(-29.4081061533633,-6.20416061257327,
-1.15122730303642));
#54785=CARTESIAN_POINT('Ctrl Pts',(-29.4085724091571,-6.20681012019232,
-1.13669701022415));
#54786=CARTESIAN_POINT('Ctrl Pts',(-29.4090783337639,-6.20950606847077,
-1.12169177962267));
#54787=CARTESIAN_POINT('Ctrl Pts',(-29.4096266622377,-6.21224204040724,
-1.10620011669222));
#54788=CARTESIAN_POINT('Ctrl Pts',(-29.410303030325,-6.21561688631417,-1.08709101161127));
#54789=CARTESIAN_POINT('Ctrl Pts',(-29.4110349414019,-6.21904657065689,
-1.06729484175859));
#54790=CARTESIAN_POINT('Ctrl Pts',(-29.4117858403274,-6.2223759788452,-1.04767943639987));
#54791=CARTESIAN_POINT('Ctrl Pts',(-29.4125175840219,-6.22562045471953,
-1.02856441479488));
#54792=CARTESIAN_POINT('Ctrl Pts',(-29.4132670719813,-6.22876985524441,
-1.00962055152869));
#54793=CARTESIAN_POINT('Ctrl Pts',(-29.4139894828104,-6.23169635104485,
-0.991696762290655));
#54794=CARTESIAN_POINT('Ctrl Pts',(-29.4147472633194,-6.23476612988522,
-0.972895413273163));
#54795=CARTESIAN_POINT('Ctrl Pts',(-29.4154749404549,-6.23759088952027,
-0.955216522930614));
#54796=CARTESIAN_POINT('Ctrl Pts',(-29.4161129949153,-6.24003793358909,
-0.939696307922159));
#54797=CARTESIAN_POINT('Ctrl Pts',(-29.4161746451248,-6.24027437230865,
-0.938196710995982));
#54798=CARTESIAN_POINT('Ctrl Pts',(-29.4162354552108,-6.24050729341126,
-0.936717305519339));
#54799=CARTESIAN_POINT('Ctrl Pts',(-29.4162953696961,-6.24073658218555,
-0.935259049071716));
#54800=CARTESIAN_POINT('Ctrl Pts',(-29.4168684882266,-6.24292986891102,
-0.9213099383098));
#54801=CARTESIAN_POINT('Ctrl Pts',(-29.4173864826811,-6.24478930539107,
-0.909224666875752));
#54802=CARTESIAN_POINT('Ctrl Pts',(-29.4178884327954,-6.24651229910401,
-0.897858317957179));
#54803=CARTESIAN_POINT('Ctrl Pts',(-29.4184017943726,-6.24827446379905,
-0.886233563539632));
#54804=CARTESIAN_POINT('Ctrl Pts',(-29.4188986387066,-6.24989361530751,
-0.875360441807885));
#54805=CARTESIAN_POINT('Ctrl Pts',(-29.4194301241497,-6.25156521651398,
-0.863963123837847));
#54806=CARTESIAN_POINT('Ctrl Pts',(-29.4199156330782,-6.25309221470556,
-0.853551738716871));
#54807=CARTESIAN_POINT('Ctrl Pts',(-29.4204301428753,-6.25466292570179,
-0.842703129881308));
#54808=CARTESIAN_POINT('Ctrl Pts',(-29.4210179104953,-6.25641591124964,
-0.830404510557249));
#54809=CARTESIAN_POINT('Ctrl Pts',(-29.4212188654267,-6.25701524860406,
-0.826199671573919));
#54810=CARTESIAN_POINT('Ctrl Pts',(-29.4214284277134,-6.25763579649549,
-0.821824941269901));
#54811=CARTESIAN_POINT('Ctrl Pts',(-29.4216485119518,-6.25828275557171,
-0.817238403884357));
#54812=CARTESIAN_POINT('Ctrl Pts',(-29.4223236244146,-6.26026731447781,
-0.803169115808585));
#54813=CARTESIAN_POINT('Ctrl Pts',(-29.4230877098149,-6.2624893216426,-0.787201288424048));
#54814=CARTESIAN_POINT('Ctrl Pts',(-29.4238983696453,-6.26479019927252,
-0.770255524508076));
#54815=CARTESIAN_POINT('Ctrl Pts',(-29.4246655201891,-6.26696758546923,
-0.754219264272695));
#54816=CARTESIAN_POINT('Ctrl Pts',(-29.4254742790792,-6.26921496197106,
-0.737306673272136));
#54817=CARTESIAN_POINT('Ctrl Pts',(-29.4262833220137,-6.27140739072389,
-0.72034222445194));
#54818=CARTESIAN_POINT('Ctrl Pts',(-29.4270895279903,-6.27359213159282,
-0.70343726249668));
#54819=CARTESIAN_POINT('Ctrl Pts',(-29.4278958589007,-6.27572180608707,
-0.686480770200241));
#54820=CARTESIAN_POINT('Ctrl Pts',(-29.4286578712472,-6.27769121449825,
-0.670338468592979));
#54821=CARTESIAN_POINT('Ctrl Pts',(-29.429025166381,-6.27864048274737,-0.662557769426393));
#54822=CARTESIAN_POINT('Ctrl Pts',(-29.4293821275334,-6.2795528430949,-0.654966983202804));
#54823=CARTESIAN_POINT('Ctrl Pts',(-29.4297236552939,-6.28041840118189,
-0.647666899265967));
#54824=CARTESIAN_POINT('Ctrl Pts',(-29.4304987311926,-6.28238273114194,
-0.631099815203504));
#54825=CARTESIAN_POINT('Ctrl Pts',(-29.4312204081559,-6.28410810935248,
-0.615941502980473));
#54826=CARTESIAN_POINT('Ctrl Pts',(-29.431920932301,-6.28571174717121,-0.601367897631895));
#54827=CARTESIAN_POINT('Ctrl Pts',(-29.4326348771852,-6.28734610770669,
-0.586515089121568));
#54828=CARTESIAN_POINT('Ctrl Pts',(-29.4333270174625,-6.28885417467976,
-0.572269186393479));
#54829=CARTESIAN_POINT('Ctrl Pts',(-29.4340342449268,-6.2903376503114,-0.557708734706187));
#54830=CARTESIAN_POINT('Ctrl Pts',(-29.434709171618,-6.29175337205613,-0.543813293738137));
#54831=CARTESIAN_POINT('Ctrl Pts',(-29.4353979471022,-6.2931469633395,-0.529631349124594));
#54832=CARTESIAN_POINT('Ctrl Pts',(-29.4361331950898,-6.29458407804759,
-0.5143215422446));
#54833=CARTESIAN_POINT('Ctrl Pts',(-29.4363220724455,-6.29495325746797,
-0.510388616363059));
#54834=CARTESIAN_POINT('Ctrl Pts',(-29.4365140150936,-6.29532517227044,
-0.5063810387956));
#54835=CARTESIAN_POINT('Ctrl Pts',(-29.4367095689924,-6.29570062286237,
-0.502284056904075));
#54836=CARTESIAN_POINT('Ctrl Pts',(-29.4375400082409,-6.29729501146538,
-0.484885812301573));
#54837=CARTESIAN_POINT('Ctrl Pts',(-29.4384287819475,-6.29894524508483,
-0.46595300850995));
#54838=CARTESIAN_POINT('Ctrl Pts',(-29.4393376539269,-6.30054364751405,
-0.446223763589411));
#54839=CARTESIAN_POINT('Ctrl Pts',(-29.4402045822776,-6.30206828510115,
-0.427405005671389));
#54840=CARTESIAN_POINT('Ctrl Pts',(-29.4410896650836,-6.30354521899988,
-0.407861358877814));
#54841=CARTESIAN_POINT('Ctrl Pts',(-29.4419596326743,-6.30490461215565,
-0.388274342263921));
#54842=CARTESIAN_POINT('Ctrl Pts',(-29.4428167645892,-6.30624394855297,
-0.368976316409776));
#54843=CARTESIAN_POINT('Ctrl Pts',(-29.4436591061196,-6.30746889256153,
-0.349636265669137));
#54844=CARTESIAN_POINT('Ctrl Pts',(-29.4444566232516,-6.30854248396348,
-0.330948217625653));
#54845=CARTESIAN_POINT('Ctrl Pts',(-29.4445937142245,-6.30872703133419,
-0.327735794236412));
#54846=CARTESIAN_POINT('Ctrl Pts',(-29.4447294873177,-6.30890718306055,
-0.324542735210581));
#54847=CARTESIAN_POINT('Ctrl Pts',(-29.4448637988709,-6.30908284715014,
-0.321372685941635));
#54848=CARTESIAN_POINT('Ctrl Pts',(-29.4458795442563,-6.31041132548439,
-0.297398851664545));
#54849=CARTESIAN_POINT('Ctrl Pts',(-29.4468439192185,-6.31147709882981,
-0.274668340466909));
#54850=CARTESIAN_POINT('Ctrl Pts',(-29.4477631721947,-6.31235223084241,
-0.252670921090224));
#54851=CARTESIAN_POINT('Ctrl Pts',(-29.4487019225019,-6.31324592438164,
-0.230206937035612));
#54852=CARTESIAN_POINT('Ctrl Pts',(-29.4495937919133,-6.31394092064635,
-0.208507194130024));
#54853=CARTESIAN_POINT('Ctrl Pts',(-29.4504444611104,-6.31448158272832,
-0.186985132123204));
#54854=CARTESIAN_POINT('Ctrl Pts',(-29.4508439195742,-6.3147354676056,-0.176878771323143));
#54855=CARTESIAN_POINT('Ctrl Pts',(-29.4512342632648,-6.31495485321993,
-0.16681100710516));
#54856=CARTESIAN_POINT('Ctrl Pts',(-29.4516158531737,-6.31514178269116,
-0.156718093526283));
#54857=CARTESIAN_POINT('Origin',(-30.4838484805813,-7.26397682514933,-1.52878048514969));
#54858=CARTESIAN_POINT('Ctrl Pts',(-31.5997298485908,-5.16024052699579,
-1.10698805298358));
#54859=CARTESIAN_POINT('Ctrl Pts',(-31.5954219981491,-5.21041930569063,
-1.10698805298261));
#54860=CARTESIAN_POINT('Ctrl Pts',(-31.5694535964741,-5.31056488664921,
-1.09931325902285));
#54861=CARTESIAN_POINT('Ctrl Pts',(-31.4533877693643,-5.503533269649,-1.05473280145482));
#54862=CARTESIAN_POINT('Ctrl Pts',(-31.1591124099979,-5.76324417356764,
-0.928515004051474));
#54863=CARTESIAN_POINT('Ctrl Pts',(-30.8272396565022,-5.9237894319534,-0.762479227753698));
#54864=CARTESIAN_POINT('Ctrl Pts',(-30.6479969519508,-5.99770650873178,
-0.645480756961599));
#54865=CARTESIAN_POINT('Ctrl Pts',(-31.0019510421002,-5.14324161839836,
-1.10698805298391));
#54866=CARTESIAN_POINT('Ctrl Pts',(-30.9993631322317,-5.17043099106503,
-1.10789689532825));
#54867=CARTESIAN_POINT('Ctrl Pts',(-30.983744634395,-5.22610116382995,-1.10879276104501));
#54868=CARTESIAN_POINT('Ctrl Pts',(-30.9118396003345,-5.35327177028569,
-1.10375760322772));
#54869=CARTESIAN_POINT('Ctrl Pts',(-30.7129567509824,-5.59284318874071,
-1.05348558179378));
#54870=CARTESIAN_POINT('Ctrl Pts',(-30.4518610199155,-5.81235372676615,
-0.899611631375662));
#54871=CARTESIAN_POINT('Ctrl Pts',(-30.3059710693831,-5.9193342127325,-0.769531100725505));
#54872=CARTESIAN_POINT('Ctrl Pts',(-29.9666312102507,-5.11380044886573,
-1.60799669523749));
#54873=CARTESIAN_POINT('Ctrl Pts',(-29.9668622121043,-5.12787863090092,
-1.60846669642577));
#54874=CARTESIAN_POINT('Ctrl Pts',(-29.9688561820899,-5.15851791467535,
-1.60914950858965));
#54875=CARTESIAN_POINT('Ctrl Pts',(-29.9705911910016,-5.2557436694657,-1.60004924437705));
#54876=CARTESIAN_POINT('Ctrl Pts',(-29.9312748052581,-5.5141186222607,-1.51771924982951));
#54877=CARTESIAN_POINT('Ctrl Pts',(-29.7967923984656,-5.79918973998912,
-1.28483655179208));
#54878=CARTESIAN_POINT('Ctrl Pts',(-29.7083525087988,-5.94023507572007,
-1.08600296246587));
#54879=CARTESIAN_POINT('Ctrl Pts',(-29.6009840253675,-5.10340261776986,
-2.65648766737554));
#54880=CARTESIAN_POINT('Ctrl Pts',(-29.6000791274076,-5.15657044485224,
-2.65462479658349));
#54881=CARTESIAN_POINT('Ctrl Pts',(-29.5947347832746,-5.26393547005563,
-2.63462347684079));
#54882=CARTESIAN_POINT('Ctrl Pts',(-29.5683571220282,-5.48594857779168,
-2.52997785349822));
#54883=CARTESIAN_POINT('Ctrl Pts',(-29.4840036646604,-5.83453316014931,
-2.22839361205214));
#54884=CARTESIAN_POINT('Ctrl Pts',(-29.3483076494889,-6.10190575043423,
-1.80225665885526));
#54885=CARTESIAN_POINT('Ctrl Pts',(-29.2682081171798,-6.23068403942652,
-1.49285767657322));
#54886=CARTESIAN_POINT('Ctrl Pts',(-29.600538994261,-5.10338996252377,-3.10500278752482));
#54887=CARTESIAN_POINT('Ctrl Pts',(-29.5983850690402,-5.17922654163962,
-3.10236095903263));
#54888=CARTESIAN_POINT('Ctrl Pts',(-29.5854008682027,-5.33098339903748,
-3.07393253535358));
#54889=CARTESIAN_POINT('Ctrl Pts',(-29.5273679546478,-5.62496895131218,
-2.92926759756001));
#54890=CARTESIAN_POINT('Ctrl Pts',(-29.3802302749646,-6.02412239438601,
-2.534777504575));
#54891=CARTESIAN_POINT('Ctrl Pts',(-29.2142938982167,-6.27550039842238,
-2.02537190446471));
#54892=CARTESIAN_POINT('Ctrl Pts',(-29.124672545941,-6.39337309856157,-1.66847954264121));
#54893=CARTESIAN_POINT('',(-29.4873023921781,-5.72235228284397,-2.82033194512029));
#54894=CARTESIAN_POINT('Ctrl Pts',(-29.4873023921781,-5.72235228284397,
-2.82033194512029));
#54895=CARTESIAN_POINT('Ctrl Pts',(-29.4763369524254,-5.75672308822534,
-2.72796981533994));
#54896=CARTESIAN_POINT('Ctrl Pts',(-29.4504299921672,-5.84963451548431,
-2.48128183516523));
#54897=CARTESIAN_POINT('Ctrl Pts',(-29.4112367895417,-6.0084886629851,-2.01434025699879));
#54898=CARTESIAN_POINT('Ctrl Pts',(-29.4000007586727,-6.10351827745896,
-1.64692804946197));
#54899=CARTESIAN_POINT('Ctrl Pts',(-29.4030805943555,-6.15941973432815,
-1.37939214043937));
#54900=CARTESIAN_POINT('Ctrl Pts',(-29.4872975494562,-5.72236486349535,
-2.82036369307973));
#54901=CARTESIAN_POINT('Ctrl Pts',(-29.5003457501485,-5.68414583045595,
-2.85550846246321));
#54902=CARTESIAN_POINT('Ctrl Pts',(-29.5123510391482,-5.64555677166448,
-2.88733398924315));
#54903=CARTESIAN_POINT('Ctrl Pts',(-29.5232711642362,-5.60662706016286,
-2.91590722930207));
#54904=CARTESIAN_POINT('Ctrl Pts',(-29.5286225206476,-5.58754973645444,
-2.9299094124413));
#54905=CARTESIAN_POINT('Ctrl Pts',(-29.5337132559018,-5.56839010295566,
-2.94313000119963));
#54906=CARTESIAN_POINT('Ctrl Pts',(-29.5385379444341,-5.54914895570288,
-2.95557311753364));
#54907=CARTESIAN_POINT('Ctrl Pts',(-29.5476747537443,-5.51271081214659,
-2.97913741197564));
#54908=CARTESIAN_POINT('Ctrl Pts',(-29.5558582079557,-5.47598197440615,
-2.99991613900939));
#54909=CARTESIAN_POINT('Ctrl Pts',(-29.5630621492856,-5.43903920546597,
-3.01793398117172));
#54910=CARTESIAN_POINT('Ctrl Pts',(-29.5701265310717,-5.4028121164208,-3.03560276970984));
#54911=CARTESIAN_POINT('Ctrl Pts',(-29.5762491969892,-5.3663787291798,-3.0506168471675));
#54912=CARTESIAN_POINT('Ctrl Pts',(-29.5813928042523,-5.32979237852526,
-3.06295652272473));
#54913=CARTESIAN_POINT('Ctrl Pts',(-29.5866630272458,-5.29230541332535,
-3.07559995340084));
#54914=CARTESIAN_POINT('Ctrl Pts',(-29.5909058193204,-5.25465742960626,
-3.08543645155825));
#54915=CARTESIAN_POINT('Ctrl Pts',(-29.5941056085523,-5.21690570539516,
-3.09245695975487));
#54916=CARTESIAN_POINT('Ctrl Pts',(-29.5971284240963,-5.18124195053888,
-3.0990891782435));
#54917=CARTESIAN_POINT('Ctrl Pts',(-29.5992203589494,-5.14548512007411,
-3.10320801175327));
#54918=CARTESIAN_POINT('Ctrl Pts',(-29.6003504262237,-5.10967931491982,
-3.10475717733478));
#54919=CARTESIAN_POINT('Ctrl Pts',(-29.6004165871158,-5.10758302909159,
-3.10484787474655));
#54920=CARTESIAN_POINT('Ctrl Pts',(-29.6004794458578,-5.10548657532563,
-3.10492975032426));
#54921=CARTESIAN_POINT('Ctrl Pts',(-29.600538994261,-5.10338996252381,-3.1050027875248));
#54922=CARTESIAN_POINT('Origin',(-27.6013481399313,-4.40670175667916,-21.4255702792446));
#54923=CARTESIAN_POINT('',(-27.6013481399313,-6.32341291376157,-23.84556081053));
#54924=CARTESIAN_POINT('Ctrl Pts',(-27.6013481399313,-6.32341291376157,
-23.84556081053));
#54925=CARTESIAN_POINT('Ctrl Pts',(-27.6247551075146,-6.32341291376157,
-23.84556081053));
#54926=CARTESIAN_POINT('Ctrl Pts',(-27.6482486704513,-6.32322316426101,
-23.8389072252519));
#54927=CARTESIAN_POINT('Ctrl Pts',(-27.6717683473093,-6.32284369793697,
-23.8255360068833));
#54928=CARTESIAN_POINT('Ctrl Pts',(-27.6953259435898,-6.3224636198212,-23.8121432308683));
#54929=CARTESIAN_POINT('Ctrl Pts',(-27.7189096815413,-6.32189355455241,
-23.7920111636149));
#54930=CARTESIAN_POINT('Ctrl Pts',(-27.7424863274969,-6.3211357662184,-23.7651198429495));
#54931=CARTESIAN_POINT('Ctrl Pts',(-27.7660858998104,-6.32037724099729,
-23.7382023726764));
#54932=CARTESIAN_POINT('Ctrl Pts',(-27.7896783606184,-6.3194309669166,-23.704512535421));
#54933=CARTESIAN_POINT('Ctrl Pts',(-27.8132584160886,-6.31829632251928,
-23.6640743086645));
#54934=CARTESIAN_POINT('Ctrl Pts',(-27.8368815699659,-6.31715960427757,
-23.6235621710067));
#54935=CARTESIAN_POINT('Ctrl Pts',(-27.8604923130368,-6.31583416317974,
-23.5762769979064));
#54936=CARTESIAN_POINT('Ctrl Pts',(-27.8841131997938,-6.31431139531519,
-23.5222864156362));
#54937=CARTESIAN_POINT('Ctrl Pts',(-27.8895659686332,-6.31395987162996,
-23.5098229477042));
#54938=CARTESIAN_POINT('Ctrl Pts',(-27.8950193932268,-6.31359778686263,
-23.4970023326766));
#54939=CARTESIAN_POINT('Ctrl Pts',(-27.9004739565343,-6.31322494550987,
-23.4838257267378));
#54940=CARTESIAN_POINT('Ctrl Pts',(-27.9387375795955,-6.31060947289011,
-23.3913921707519));
#54941=CARTESIAN_POINT('Ctrl Pts',(-27.9769475481437,-6.30748861688231,
-23.2812453039047));
#54942=CARTESIAN_POINT('Ctrl Pts',(-28.0150482844718,-6.30385946873092,
-23.1533365787986));
#54943=CARTESIAN_POINT('Ctrl Pts',(-28.0535155926286,-6.30019540410277,
-23.0241972282561));
#54944=CARTESIAN_POINT('Ctrl Pts',(-28.0918715883945,-6.29601319403901,
-22.8769525611972));
#54945=CARTESIAN_POINT('Ctrl Pts',(-28.1300546725383,-6.29131006038588,
-22.7114995152263));
#54946=CARTESIAN_POINT('Ctrl Pts',(-28.1526499035327,-6.28852693289178,
-22.6135909812181));
#54947=CARTESIAN_POINT('Ctrl Pts',(-28.1751844984425,-6.28556139424115,
-22.509305230982));
#54948=CARTESIAN_POINT('Ctrl Pts',(-28.1976449115174,-6.28241295962427,
-22.3986123703223));
#54949=CARTESIAN_POINT('Ctrl Pts',(-28.2272630638722,-6.27826117417618,
-22.2526436385501));
#54950=CARTESIAN_POINT('Ctrl Pts',(-28.2567538478276,-6.27378845912208,
-22.0955926853139));
#54951=CARTESIAN_POINT('Ctrl Pts',(-28.2860667071915,-6.26899468321998,
-21.9275607420524));
#54952=CARTESIAN_POINT('Ctrl Pts',(-28.3155115148555,-6.26417932871396,
-21.7587724232693));
#54953=CARTESIAN_POINT('Ctrl Pts',(-28.344776768935,-6.25904000757315,-21.5789040754049));
#54954=CARTESIAN_POINT('Ctrl Pts',(-28.3738107335982,-6.25357793650348,
-21.3881110268288));
#54955=CARTESIAN_POINT('Ctrl Pts',(-28.403062868761,-6.24807482168425,-21.195884298243));
#54956=CARTESIAN_POINT('Ctrl Pts',(-28.4320801988722,-6.24224407859712,
-20.9925680997906));
#54957=CARTESIAN_POINT('Ctrl Pts',(-28.4608096917213,-6.23608845938861,
-20.7783741688246));
#54958=CARTESIAN_POINT('Ctrl Pts',(-28.4691142294861,-6.23430911812245,
-20.7164593415067));
#54959=CARTESIAN_POINT('Ctrl Pts',(-28.4773947175337,-6.23250264173826,
-20.6536359533164));
#54960=CARTESIAN_POINT('Ctrl Pts',(-28.4856498781883,-6.23066912167281,
-20.5899099258561));
#54961=CARTESIAN_POINT('Ctrl Pts',(-28.5017136073252,-6.2271012723079,-20.4659053562384));
#54962=CARTESIAN_POINT('Ctrl Pts',(-28.5176810359554,-6.22343312359405,
-20.3384374208359));
#54963=CARTESIAN_POINT('Ctrl Pts',(-28.5335723163073,-6.2196594821373,-20.20725205108));
#54964=CARTESIAN_POINT('Ctrl Pts',(-28.54948906317,-6.21587979324581,-20.07585645071));
#54965=CARTESIAN_POINT('Ctrl Pts',(-28.5653294325356,-6.21199426683756,
-19.9407314782476));
#54966=CARTESIAN_POINT('Ctrl Pts',(-28.5811113656025,-6.20799689740484,
-19.8015696388392));
#54967=CARTESIAN_POINT('Ctrl Pts',(-28.5902086044655,-6.20569267875187,
-19.7213520578665));
#54968=CARTESIAN_POINT('Ctrl Pts',(-28.5992863825662,-6.20335128331024,
-19.6397921608964));
#54969=CARTESIAN_POINT('Ctrl Pts',(-28.6083477577714,-6.20097145508029,
-19.5568231933679));
#54970=CARTESIAN_POINT('Ctrl Pts',(-28.6134882095093,-6.19962139596856,
-19.5097555062159));
#54971=CARTESIAN_POINT('Ctrl Pts',(-28.6186233771808,-6.19825896694441,
-19.4622342430823));
#54972=CARTESIAN_POINT('Ctrl Pts',(-28.6237538242898,-6.19688397278842,
-19.414247940232));
#54973=CARTESIAN_POINT('Ctrl Pts',(-28.6351712360971,-6.19382403002365,
-19.3074581480166));
#54974=CARTESIAN_POINT('Ctrl Pts',(-28.646565606396,-6.19069863459317,-19.1984406452265));
#54975=CARTESIAN_POINT('Ctrl Pts',(-28.6578916868765,-6.18751991433051,
-19.0875957858498));
#54976=CARTESIAN_POINT('Ctrl Pts',(-28.6693135313637,-6.18431431742778,
-18.9758137136506));
#54977=CARTESIAN_POINT('Ctrl Pts',(-28.6806659121652,-6.18105449013913,
-18.8621733171483));
#54978=CARTESIAN_POINT('Ctrl Pts',(-28.6919043701916,-6.17775466653674,
-18.7471388337392));
#54979=CARTESIAN_POINT('Ctrl Pts',(-28.7033802192937,-6.17438514042953,
-18.6296744654026));
#54980=CARTESIAN_POINT('Ctrl Pts',(-28.7147372643365,-6.17097390950271,
-18.5107565221718));
#54981=CARTESIAN_POINT('Ctrl Pts',(-28.7259304408992,-6.16753800738171,
-18.3909344457739));
#54982=CARTESIAN_POINT('Ctrl Pts',(-28.7362493217876,-6.16437048254799,
-18.2804716359347));
#54983=CARTESIAN_POINT('Ctrl Pts',(-28.7464289545194,-6.16118201553947,
-18.1692411888395));
#54984=CARTESIAN_POINT('Ctrl Pts',(-28.7564358524229,-6.15798730402542,
-18.0577127426108));
#54985=CARTESIAN_POINT('Ctrl Pts',(-28.766944093606,-6.15463253820054,-17.9405967469212));
#54986=CARTESIAN_POINT('Ctrl Pts',(-28.7772758478304,-6.15126619006158,
-17.8230257282325));
#54987=CARTESIAN_POINT('Ctrl Pts',(-28.7874778338826,-6.14787631613533,
-17.7045886416172));
#54988=CARTESIAN_POINT('Ctrl Pts',(-28.7976248131046,-6.14450471965217,
-17.5867901413203));
#54989=CARTESIAN_POINT('Ctrl Pts',(-28.8076434241111,-6.14110984182196,
-17.4681345965699));
#54990=CARTESIAN_POINT('Ctrl Pts',(-28.8175773460713,-6.13767826594535,
-17.3481630019254));
#54991=CARTESIAN_POINT('Ctrl Pts',(-28.8276300298496,-6.1342056649639,-17.2267571253576));
#54992=CARTESIAN_POINT('Ctrl Pts',(-28.8375960021989,-6.13069548177027,
-17.1040034833742));
#54993=CARTESIAN_POINT('Ctrl Pts',(-28.8475180259615,-6.12713217145313,
-16.9793727939167));
#54994=CARTESIAN_POINT('Ctrl Pts',(-28.8573650690221,-6.12359578906071,
-16.8556839381823));
#54995=CARTESIAN_POINT('Ctrl Pts',(-28.8671688352931,-6.12000707524495,
-16.730146143144));
#54996=CARTESIAN_POINT('Ctrl Pts',(-28.8769685035525,-6.11634927836981,
-16.6021914014046));
#54997=CARTESIAN_POINT('Ctrl Pts',(-28.8877894827717,-6.11231026981094,
-16.4609013531394));
#54998=CARTESIAN_POINT('Ctrl Pts',(-28.8985974675757,-6.10818955165894,
-16.3167529914565));
#54999=CARTESIAN_POINT('Ctrl Pts',(-28.9093487896274,-6.10400082079643,
-16.1702254520592));
#55000=CARTESIAN_POINT('Ctrl Pts',(-28.9153154074787,-6.10167621771801,
-16.0889076542977));
#55001=CARTESIAN_POINT('Ctrl Pts',(-28.9212646178087,-6.09933069425774,
-16.0068580329416));
#55002=CARTESIAN_POINT('Ctrl Pts',(-28.9271893015965,-6.09696678840904,
-15.9241653704752));
#55003=CARTESIAN_POINT('Ctrl Pts',(-28.9309075137855,-6.09548324872065,
-15.872269121403));
#55004=CARTESIAN_POINT('Ctrl Pts',(-28.9346158706416,-6.09399255313286,
-15.8201225491741));
#55005=CARTESIAN_POINT('Ctrl Pts',(-28.9383133541891,-6.09249507691257,
-15.7677387811386));
#55006=CARTESIAN_POINT('Ctrl Pts',(-28.947699378326,-6.08869374885586,-15.6347631221924));
#55007=CARTESIAN_POINT('Ctrl Pts',(-28.9570181915789,-6.08484768063702,
-15.5002223911315));
#55008=CARTESIAN_POINT('Ctrl Pts',(-28.9662860497555,-6.08094913576366,
-15.3638459548616));
#55009=CARTESIAN_POINT('Ctrl Pts',(-28.9732369433879,-6.07802522710864,
-15.2615636276592));
#55010=CARTESIAN_POINT('Ctrl Pts',(-28.9801591481176,-6.0750717870418,-15.1582482512467));
#55011=CARTESIAN_POINT('Ctrl Pts',(-28.9870589995388,-6.07208532108428,
-15.05377758397));
#55012=CARTESIAN_POINT('Ctrl Pts',(-28.9886565537759,-6.07139385092743,
-15.0295890113509));
#55013=CARTESIAN_POINT('Ctrl Pts',(-28.9902529077331,-6.07070060948632,
-15.0053384767838));
#55014=CARTESIAN_POINT('Ctrl Pts',(-28.9918481364725,-6.07000555190366,
-14.9810244110991));
#55015=CARTESIAN_POINT('Ctrl Pts',(-28.9938673267912,-6.06912576989678,
-14.9502484321916));
#55016=CARTESIAN_POINT('Ctrl Pts',(-28.9958853213095,-6.06824280346737,
-14.9193610578251));
#55017=CARTESIAN_POINT('Ctrl Pts',(-28.9978939133343,-6.06736025592699,
-14.88848833677));
#55018=CARTESIAN_POINT('Ctrl Pts',(-29.0021352847438,-6.0654966560227,-14.8232970610927));
#55019=CARTESIAN_POINT('Ctrl Pts',(-29.0063343374481,-6.06363494274428,
-14.7581717821708));
#55020=CARTESIAN_POINT('Ctrl Pts',(-29.0104143758612,-6.0618105655725,-14.6943525713673));
#55021=CARTESIAN_POINT('Ctrl Pts',(-29.013474404671,-6.06044228269366,-14.6464881632646));
#55022=CARTESIAN_POINT('Ctrl Pts',(-29.016467547283,-6.05909502869869,-14.5993593743054));
#55023=CARTESIAN_POINT('Ctrl Pts',(-29.0193624017419,-6.05778417694445,
-14.553503985557));
#55024=CARTESIAN_POINT('Ctrl Pts',(-29.0208005238251,-6.05713296463576,
-14.5307236875744));
#55025=CARTESIAN_POINT('Ctrl Pts',(-29.022213838116,-6.05649100408855,-14.5082670288725));
#55026=CARTESIAN_POINT('Ctrl Pts',(-29.0236071132743,-6.05585629520053,
-14.4860640431359));
#55027=CARTESIAN_POINT('Ctrl Pts',(-29.0274999034657,-6.05408292795222,
-14.4240292292814));
#55028=CARTESIAN_POINT('Ctrl Pts',(-29.0312367967636,-6.05236615149528,
-14.3639740387744));
#55029=CARTESIAN_POINT('Ctrl Pts',(-29.034921810775,-6.05066015126338,-14.3042958153709));
#55030=CARTESIAN_POINT('Ctrl Pts',(-29.037882547729,-6.04928945961486,-14.2563471452074));
#55031=CARTESIAN_POINT('Ctrl Pts',(-29.0408097270157,-6.04792569263809,
-14.208640709541));
#55032=CARTESIAN_POINT('Ctrl Pts',(-29.0437557355765,-6.04654439771055,
-14.1603211221627));
#55033=CARTESIAN_POINT('Ctrl Pts',(-29.0505080587918,-6.0433784361684,-14.0495714536298));
#55034=CARTESIAN_POINT('Ctrl Pts',(-29.0573502422533,-6.04012542674734,
-13.9356760517308));
#55035=CARTESIAN_POINT('Ctrl Pts',(-29.0642199383216,-6.03681054024373,
-13.819494212303));
#55036=CARTESIAN_POINT('Ctrl Pts',(-29.0710486152768,-6.03351544700365,
-13.7040060973096));
#55037=CARTESIAN_POINT('Ctrl Pts',(-29.0779044568423,-6.03015921315874,
-13.5862587252977));
#55038=CARTESIAN_POINT('Ctrl Pts',(-29.0847295150048,-6.02676809147895,
-13.4671477510164));
#55039=CARTESIAN_POINT('Ctrl Pts',(-29.0868644382613,-6.02570732622723,
-13.4298890518168));
#55040=CARTESIAN_POINT('Ctrl Pts',(-29.088996374885,-6.02464315855552,-13.3924973099203));
#55041=CARTESIAN_POINT('Ctrl Pts',(-29.0911236220544,-6.02357642268028,
-13.3550009834414));
#55042=CARTESIAN_POINT('Ctrl Pts',(-29.1043934826658,-6.01692207777045,
-13.1210972636615));
#55043=CARTESIAN_POINT('Ctrl Pts',(-29.1174959019576,-6.0101555104882,-12.8830248244052));
#55044=CARTESIAN_POINT('Ctrl Pts',(-29.130451219704,-6.00325635441519,-12.6402253108748));
#55045=CARTESIAN_POINT('Ctrl Pts',(-29.1343857971619,-6.00116105544267,
-12.5664862091868));
#55046=CARTESIAN_POINT('Ctrl Pts',(-29.1383067735322,-5.99905350842498,
-12.4923107376295));
#55047=CARTESIAN_POINT('Ctrl Pts',(-29.1422146294119,-5.99693309421595,
-12.4176823165288));
#55048=CARTESIAN_POINT('Ctrl Pts',(-29.1560210274922,-5.98944170160427,
-12.1540211883992));
#55049=CARTESIAN_POINT('Ctrl Pts',(-29.1696641885281,-5.98178996389729,
-11.8847109898425));
#55050=CARTESIAN_POINT('Ctrl Pts',(-29.1831639055722,-5.9739492162697,-11.6090104325148));
#55051=CARTESIAN_POINT('Ctrl Pts',(-29.1996383782409,-5.96438070590232,
-11.2725573586008));
#55052=CARTESIAN_POINT('Ctrl Pts',(-29.2158953541409,-5.95453125355311,
-10.9266584906328));
#55053=CARTESIAN_POINT('Ctrl Pts',(-29.2318828278443,-5.94440181789176,
-10.5713754380224));
#55054=CARTESIAN_POINT('Ctrl Pts',(-29.2478098225543,-5.93431070085931,
-10.2174363852062));
#55055=CARTESIAN_POINT('Ctrl Pts',(-29.2634693405939,-5.92394170794904,
-9.85418397028728));
#55056=CARTESIAN_POINT('Ctrl Pts',(-29.2788086721566,-5.91329768132755,
-9.48173060505921));
#55057=CARTESIAN_POINT('Ctrl Pts',(-29.2940865296729,-5.90269631180505,
-9.11076988736375));
#55058=CARTESIAN_POINT('Ctrl Pts',(-29.309046750883,-5.89182210295395,-8.73068180073803));
#55059=CARTESIAN_POINT('Ctrl Pts',(-29.3236361271073,-5.88067983904558,
-8.34162904182118));
#55060=CARTESIAN_POINT('Ctrl Pts',(-29.3330713909053,-5.8734738970186,-8.09002024407183));
#55061=CARTESIAN_POINT('Ctrl Pts',(-29.3423515266298,-5.86615588166038,
-7.83466303202702));
#55062=CARTESIAN_POINT('Ctrl Pts',(-29.3514619234022,-5.85872754568811,
-7.575613021932));
#55063=CARTESIAN_POINT('Ctrl Pts',(-29.3680119166348,-5.84523319268237,
-7.10502145264804));
#55064=CARTESIAN_POINT('Ctrl Pts',(-29.3840022143902,-5.83137584931958,
-6.62220854090539));
#55065=CARTESIAN_POINT('Ctrl Pts',(-29.3993547702268,-5.81716273012905,
-6.12704585404947));
#55066=CARTESIAN_POINT('Ctrl Pts',(-29.4141343844799,-5.80348002991908,
-5.65036212906381));
#55067=CARTESIAN_POINT('Ctrl Pts',(-29.4283229173483,-5.78946761239382,
-5.16223282940384));
#55068=CARTESIAN_POINT('Ctrl Pts',(-29.4418443672926,-5.77513644683252,
-4.66259042278093));
#55069=CARTESIAN_POINT('Ctrl Pts',(-29.4547396599717,-5.76146893520428,
-4.18608567700355));
#55070=CARTESIAN_POINT('Ctrl Pts',(-29.4670281683785,-5.74751152627896,
-3.69910924077029));
#55071=CARTESIAN_POINT('Ctrl Pts',(-29.4786388227784,-5.7332778334353,-3.20165000691744));
#55072=CARTESIAN_POINT('Ctrl Pts',(-29.4815895829642,-5.72966044782595,
-3.07522449714013));
#55073=CARTESIAN_POINT('Ctrl Pts',(-29.4844965368994,-5.72602523842826,
-2.94812217802961));
#55074=CARTESIAN_POINT('Ctrl Pts',(-29.4873584678719,-5.72237247203834,
-2.82034341304576));
#55075=CARTESIAN_POINT('',(-29.0155617023043,-5.12417432950691,-41.4023069180066));
#55076=CARTESIAN_POINT('Ctrl Pts',(-29.6013266849765,-3.71082217021777,
-41.3529515730415));
#55077=CARTESIAN_POINT('Ctrl Pts',(-29.6001421042701,-3.97088600417324,
-41.3620332022401));
#55078=CARTESIAN_POINT('Ctrl Pts',(-29.5499051011962,-4.23084600255249,
-41.3711112054207));
#55079=CARTESIAN_POINT('Ctrl Pts',(-29.4508823419669,-4.4713593381465,-41.3795101161726));
#55080=CARTESIAN_POINT('Ctrl Pts',(-29.3506655545343,-4.71477281213516,
-41.3880103019889));
#55081=CARTESIAN_POINT('Ctrl Pts',(-29.201791236242,-4.93805824156964,-41.3958076010011));
#55082=CARTESIAN_POINT('Ctrl Pts',(-29.0155617023043,-5.12417432950691,
-41.4023069180067));
#55083=CARTESIAN_POINT('',(-27.6013481399313,-5.70960392186343,-41.422750569855));
#55084=CARTESIAN_POINT('Origin',(-27.6013481399313,-3.71082226782522,-41.35295157645));
#55085=CARTESIAN_POINT('',(-27.6013481399313,-6.40548341071735,-21.4953692726496));
#55086=CARTESIAN_POINT('Ctrl Pts',(-28.5443370770754,-6.38978759636528,
-2.81332882330396));
#55087=CARTESIAN_POINT('Ctrl Pts',(-28.5472839237412,-6.39063367579677,
-2.54317603145112));
#55088=CARTESIAN_POINT('Ctrl Pts',(-28.5980763600676,-6.39232270057714,
-2.00387115894691));
#55089=CARTESIAN_POINT('Ctrl Pts',(-28.7117697775791,-6.39397878401018,
-1.47508444421734));
#55090=CARTESIAN_POINT('Ctrl Pts',(-28.7809467339487,-6.39479670432039,
-1.21392284745264));
#55091=CARTESIAN_POINT('Ctrl Pts',(-28.7496899861607,-6.3897817837679,-2.81556639474041));
#55092=CARTESIAN_POINT('Ctrl Pts',(-28.7383830761495,-6.39037247118287,
-2.55708032788899));
#55093=CARTESIAN_POINT('Ctrl Pts',(-28.7550783313688,-6.39204110764286,
-2.03031186551246));
#55094=CARTESIAN_POINT('Ctrl Pts',(-28.8386358165843,-6.39392311694266,
-1.5051580114234));
#55095=CARTESIAN_POINT('Ctrl Pts',(-28.893587406371,-6.39470305589164,-1.2437575892887));
#55096=CARTESIAN_POINT('Ctrl Pts',(-29.159853025043,-6.25905084259902,-2.81962645452583));
#55097=CARTESIAN_POINT('Ctrl Pts',(-29.1204988897855,-6.27839943831588,
-2.58446679152346));
#55098=CARTESIAN_POINT('Ctrl Pts',(-29.0692569488155,-6.31735771475775,
-2.08292367590976));
#55099=CARTESIAN_POINT('Ctrl Pts',(-29.0923298793786,-6.34264790161355,
-1.56513621644025));
#55100=CARTESIAN_POINT('Ctrl Pts',(-29.1188707246995,-6.35335146899792,
-1.30329866763824));
#55101=CARTESIAN_POINT('Ctrl Pts',(-29.4193644384494,-5.9155365033107,-2.82137806818797));
#55102=CARTESIAN_POINT('Ctrl Pts',(-29.3818034656224,-5.9768081693258,-2.60135932860099));
#55103=CARTESIAN_POINT('Ctrl Pts',(-29.3190868599481,-6.10698642529012,
-2.12279128317636));
#55104=CARTESIAN_POINT('Ctrl Pts',(-29.3090009319184,-6.19686045462554,
-1.61586323699651));
#55105=CARTESIAN_POINT('Ctrl Pts',(-29.3169055202511,-6.23469922638123,
-1.35538037466864));
#55106=CARTESIAN_POINT('Ctrl Pts',(-29.4875597472951,-5.72176068458387,
-2.82151449989592));
#55107=CARTESIAN_POINT('Ctrl Pts',(-29.4618766795252,-5.80212200919174,
-2.60556896653556));
#55108=CARTESIAN_POINT('Ctrl Pts',(-29.4152425528024,-5.9781370442263,-2.1370591558975));
#55109=CARTESIAN_POINT('Ctrl Pts',(-29.4000831734274,-6.10546124063185,
-1.63700229923268));
#55110=CARTESIAN_POINT('Ctrl Pts',(-29.4031376486577,-6.15960518298321,
-1.37798540817974));
#55111=CARTESIAN_POINT('Origin',(-28.8621362198352,-5.62602281680556,-1.23453495824034));
#55112=CARTESIAN_POINT('Ctrl Pts',(-29.4873571819453,-5.72237649469126,
-2.82033263196605));
#55113=CARTESIAN_POINT('Ctrl Pts',(-29.4190803374744,-5.91597581222632,
-2.82017349281199));
#55114=CARTESIAN_POINT('Ctrl Pts',(-29.2893285075657,-6.08757551868476,
-2.81925624674833));
#55115=CARTESIAN_POINT('Ctrl Pts',(-29.121966265052,-6.20602757717846,-2.81775089273329));
#55116=CARTESIAN_POINT('Ctrl Pts',(-28.9546027771041,-6.32448051713879,
-2.81624552751608));
#55117=CARTESIAN_POINT('Ctrl Pts',(-28.7496283167897,-6.38978501812992,
-2.81415204559459));
#55118=CARTESIAN_POINT('Ctrl Pts',(-28.544353424658,-6.38979222565286,-2.8118506938055));
#55119=CARTESIAN_POINT('Ctrl Pts',(-29.0479072359802,-6.39806584226375,
-0.170082460806163));
#55120=CARTESIAN_POINT('Ctrl Pts',(-29.3142668780458,-6.40945705798922,
3.46660414591017));
#55121=CARTESIAN_POINT('Ctrl Pts',(-29.5974483001109,-6.41702279077826,
5.88287115472249));
#55122=CARTESIAN_POINT('Ctrl Pts',(-29.8857415310603,-6.42045505007421,
6.97877571222787));
#55123=CARTESIAN_POINT('Ctrl Pts',(-29.1856105519357,-6.39803525043793,
-0.180142802496259));
#55124=CARTESIAN_POINT('Ctrl Pts',(-29.4195327302956,-6.40934662435246,
3.45625687212641));
#55125=CARTESIAN_POINT('Ctrl Pts',(-29.6703106496099,-6.41699197053776,
5.87234028100018));
#55126=CARTESIAN_POINT('Ctrl Pts',(-29.9261828647463,-6.42042180941725,
6.96816198502104));
#55127=CARTESIAN_POINT('Ctrl Pts',(-29.3233285503273,-6.36979475458057,
-0.190115869479041));
#55128=CARTESIAN_POINT('Ctrl Pts',(-29.5248438751333,-6.39449360016497,
3.44595233669367));
#55129=CARTESIAN_POINT('Ctrl Pts',(-29.7431792990607,-6.41057287142734,
5.86182818302464));
#55130=CARTESIAN_POINT('Ctrl Pts',(-29.9666262069709,-6.41783516457671,
6.9575557275653));
#55131=CARTESIAN_POINT('Ctrl Pts',(-29.449544870384,-6.31455926834102,-0.199164098834502));
#55132=CARTESIAN_POINT('Ctrl Pts',(-29.6266687756796,-6.36443726692506,
3.43617250180191));
#55133=CARTESIAN_POINT('Ctrl Pts',(-29.8150076712614,-6.39757693024315,
5.85154269333112));
#55134=CARTESIAN_POINT('Ctrl Pts',(-30.0067541969143,-6.41260751594428,
6.9470405055829));
#55135=CARTESIAN_POINT('Ctrl Pts',(-29.8784046440932,-6.42035527739404,
6.94704050558291));
#55136=CARTESIAN_POINT('Ctrl Pts',(-29.8998469669872,-6.42033736827159,
6.94704050558291));
#55137=CARTESIAN_POINT('Ctrl Pts',(-29.9212917195901,-6.41968934184068,
6.94704050558286));
#55138=CARTESIAN_POINT('Ctrl Pts',(-29.9640994032092,-6.41711376169304,
6.94704050558286));
#55139=CARTESIAN_POINT('Ctrl Pts',(-29.9854670162755,-6.41518589716321,
6.9470405055829));
#55140=CARTESIAN_POINT('Ctrl Pts',(-30.0067541969143,-6.41260751594428,
6.9470405055829));
#55141=CARTESIAN_POINT('Origin',(-29.0759947180565,-5.63347984491071,-0.127055820855508));
#55142=CARTESIAN_POINT('Ctrl Pts',(-28.7805683580079,-6.39479222900049,
-1.21535181513569));
#55143=CARTESIAN_POINT('Ctrl Pts',(-28.8284673326874,-6.39535896119433,
-1.03439447389759));
#55144=CARTESIAN_POINT('Ctrl Pts',(-28.936802855752,-6.39647943104793,-0.676628940461852));
#55145=CARTESIAN_POINT('Ctrl Pts',(-29.0401930697211,-6.39761350876914,
-0.314518420855607));
#55146=CARTESIAN_POINT('Ctrl Pts',(-29.0538745435052,-6.39819819072386,
-0.127829728828487));
#55147=CARTESIAN_POINT('Ctrl Pts',(-29.0060053867416,-6.39460534476008,
-1.27502387123441));
#55148=CARTESIAN_POINT('Ctrl Pts',(-29.0341116087945,-6.39495623362185,
-1.09372934976917));
#55149=CARTESIAN_POINT('Ctrl Pts',(-29.104667265923,-6.39611295033732,-0.731956804576658));
#55150=CARTESIAN_POINT('Ctrl Pts',(-29.1783071142937,-6.39753097775767,
-0.343254230513744));
#55151=CARTESIAN_POINT('Ctrl Pts',(-29.190247804515,-6.39816689092745,-0.137823740113701));
#55152=CARTESIAN_POINT('Ctrl Pts',(-29.2305631038317,-6.30967897590818,
-1.33419778385047));
#55153=CARTESIAN_POINT('Ctrl Pts',(-29.2392919484311,-6.32444486224705,
-1.15269996955011));
#55154=CARTESIAN_POINT('Ctrl Pts',(-29.2724276019547,-6.34978860027064,
-0.787105642836836));
#55155=CARTESIAN_POINT('Ctrl Pts',(-29.3163497771741,-6.36769973091114,
-0.371881683037363));
#55156=CARTESIAN_POINT('Ctrl Pts',(-29.3265572170629,-6.36970271109594,
-0.147724024603016));
#55157=CARTESIAN_POINT('Ctrl Pts',(-29.4030445559889,-6.15937550016873,
-1.3793824822721));
#55158=CARTESIAN_POINT('Ctrl Pts',(-29.4051369942172,-6.196903867402,-1.19994110355037));
#55159=CARTESIAN_POINT('Ctrl Pts',(-29.4196087754879,-6.262699418584,-0.835536903931171));
#55160=CARTESIAN_POINT('Ctrl Pts',(-29.4424951968127,-6.31067185198618,
-0.398013170895786));
#55161=CARTESIAN_POINT('Ctrl Pts',(-29.4516161793354,-6.31514164138419,
-0.156718088585593));
#55162=CARTESIAN_POINT('Ctrl Pts',(-27.6013481399313,-6.32401718251999,
-23.8137931536886));
#55163=CARTESIAN_POINT('Ctrl Pts',(-27.7772836594836,-6.32401718251999,
-23.8137931536886));
#55164=CARTESIAN_POINT('Ctrl Pts',(-28.0701195810223,-6.33183792932819,
-21.3166321236718));
#55165=CARTESIAN_POINT('Ctrl Pts',(-28.38791309385,-6.35846654133675,-12.8141279738747));
#55166=CARTESIAN_POINT('Ctrl Pts',(-28.5053218063176,-6.37888869818714,
-6.29334223737379));
#55167=CARTESIAN_POINT('Ctrl Pts',(-28.5443534243485,-6.38979222556643,
-2.81185072140286));
#55168=CARTESIAN_POINT('Ctrl Pts',(-27.6013481399313,-6.32400059695374,
-23.8190889177267));
#55169=CARTESIAN_POINT('Ctrl Pts',(-27.806611180845,-6.32400059695374,-23.8190889177267));
#55170=CARTESIAN_POINT('Ctrl Pts',(-28.1482884988643,-6.33158497405422,
-21.3216594961399));
#55171=CARTESIAN_POINT('Ctrl Pts',(-28.5345141150813,-6.35830504835313,
-12.8180800286322));
#55172=CARTESIAN_POINT('Ctrl Pts',(-28.6909843864103,-6.37857705753347,
-6.29628348145722));
#55173=CARTESIAN_POINT('Ctrl Pts',(-28.749628317913,-6.38978501806949,-2.81415207202027));
#55174=CARTESIAN_POINT('Ctrl Pts',(-27.6013481399313,-6.32388328823942,
-23.8296801822898));
#55175=CARTESIAN_POINT('Ctrl Pts',(-27.8652662234895,-6.32388328823942,
-23.8296801822897));
#55176=CARTESIAN_POINT('Ctrl Pts',(-28.3048319753243,-6.31902556313844,
-21.3316793559244));
#55177=CARTESIAN_POINT('Ctrl Pts',(-28.827824724133,-6.29665112378285,-12.8257904600041));
#55178=CARTESIAN_POINT('Ctrl Pts',(-29.0623213140807,-6.27403986654741,
-6.30183513944289));
#55179=CARTESIAN_POINT('Ctrl Pts',(-29.1595484203628,-6.25913528696514,
-2.81833858285191));
#55180=CARTESIAN_POINT('Ctrl Pts',(-27.6013481399313,-6.32359773416756,
-23.8402682465723));
#55181=CARTESIAN_POINT('Ctrl Pts',(-27.9239064615213,-6.32359773416756,
-23.8402682465723));
#55182=CARTESIAN_POINT('Ctrl Pts',(-28.4608462325063,-6.27906370521821,
-21.3411490001595));
#55183=CARTESIAN_POINT('Ctrl Pts',(-29.0735741471751,-6.11961937016379,
-12.8315874474399));
#55184=CARTESIAN_POINT('Ctrl Pts',(-29.3245186119086,-5.98909844850601,
-6.30497392182629));
#55185=CARTESIAN_POINT('Ctrl Pts',(-29.4190822723467,-5.91597325213322,
-2.82017352902515));
#55186=CARTESIAN_POINT('Ctrl Pts',(-27.6013481399313,-6.32341291376157,
-23.84556081053));
#55187=CARTESIAN_POINT('Ctrl Pts',(-27.953219179036,-6.32341291376157,-23.8455608105299));
#55188=CARTESIAN_POINT('Ctrl Pts',(-28.5388910221134,-6.25194830799228,
-21.3456310749917));
#55189=CARTESIAN_POINT('Ctrl Pts',(-29.1744780477688,-6.00862074528681,
-12.8336998478445));
#55190=CARTESIAN_POINT('Ctrl Pts',(-29.4092954727039,-5.8220066758041,-6.30568424700742));
#55191=CARTESIAN_POINT('Ctrl Pts',(-29.4873587087658,-5.72237216457823,
-2.82033265767029));
#55192=CARTESIAN_POINT('Origin',(-27.6013481399313,-5.32402208674247,-23.8106613138275));
#55193=CARTESIAN_POINT('Origin',(30.3986518600687,-5.32402208674247,-23.8106613138275));
#55194=CARTESIAN_POINT('',(30.3986518600687,-6.32341291376157,-23.84556081053));
#55195=CARTESIAN_POINT('Origin',(30.3986518600687,-5.49595655032865,-47.540810814354));
#55196=CARTESIAN_POINT('',(28.3986518600687,-6.32341291376157,-23.84556081053));
#55197=CARTESIAN_POINT('',(30.3986518600687,-6.32341291376157,-23.84556081053));
#55198=CARTESIAN_POINT('',(-26.6116036016211,-5.62658119349708,-43.7980580905253));
#55199=CARTESIAN_POINT('Ctrl Pts',(-26.6116095380555,-5.62665641004564,
-43.798056527457));
#55200=CARTESIAN_POINT('Ctrl Pts',(-26.6431811716945,-5.62756796913464,
-43.7719528905021));
#55201=CARTESIAN_POINT('Ctrl Pts',(-26.6740687512128,-5.62849691768719,
-43.7453512843377));
#55202=CARTESIAN_POINT('Ctrl Pts',(-26.7042384484222,-5.62944286257095,
-43.718262965901));
#55203=CARTESIAN_POINT('Ctrl Pts',(-26.7342778210055,-5.63038472123824,
-43.6912916613988));
#55204=CARTESIAN_POINT('Ctrl Pts',(-26.7636047005142,-5.63134341307594,
-43.6638383177043));
#55205=CARTESIAN_POINT('Ctrl Pts',(-26.792232059331,-5.63231957938565,-43.6358845725992));
#55206=CARTESIAN_POINT('Ctrl Pts',(-26.8213806896839,-5.63331352056991,
-43.6074218216951));
#55207=CARTESIAN_POINT('Ctrl Pts',(-26.8498109583342,-5.63432579172961,
-43.5784341702515));
#55208=CARTESIAN_POINT('Ctrl Pts',(-26.8775359281149,-5.63535651736205,
-43.5489180504835));
#55209=CARTESIAN_POINT('Ctrl Pts',(-26.8895328148284,-5.63580252320959,
-43.5361461142874));
#55210=CARTESIAN_POINT('Ctrl Pts',(-26.9013960894982,-5.63625188582943,
-43.5232780525127));
#55211=CARTESIAN_POINT('Ctrl Pts',(-26.9131271507281,-5.63670467661789,
-43.5103118208268));
#55212=CARTESIAN_POINT('Ctrl Pts',(-26.9308174535438,-5.63738747981899,
-43.4907588954428));
#55213=CARTESIAN_POINT('Ctrl Pts',(-26.9482071117936,-5.63807807843133,
-43.470982738651));
#55214=CARTESIAN_POINT('Ctrl Pts',(-26.9652855177179,-5.63877585156337,
-43.4510011305069));
#55215=CARTESIAN_POINT('Ctrl Pts',(-26.998399472767,-5.64012878978438,-43.4122580489323));
#55216=CARTESIAN_POINT('Ctrl Pts',(-27.0303550026262,-5.64150906305861,
-43.3727321937887));
#55217=CARTESIAN_POINT('Ctrl Pts',(-27.0610743281684,-5.64291220082002,
-43.332551585441));
#55218=CARTESIAN_POINT('Ctrl Pts',(-27.0970921901062,-5.64455735484858,
-43.2854405379651));
#55219=CARTESIAN_POINT('Ctrl Pts',(-27.1314101081796,-5.64623395861789,
-43.2374288878604));
#55220=CARTESIAN_POINT('Ctrl Pts',(-27.163869690438,-5.64793293276552,-43.1887766338633));
#55221=CARTESIAN_POINT('Ctrl Pts',(-27.1701645744801,-5.64826241467828,
-43.1793415063605));
#55222=CARTESIAN_POINT('Ctrl Pts',(-27.1763895690938,-5.64859273764144,
-43.1698822943238));
#55223=CARTESIAN_POINT('Ctrl Pts',(-27.1825442292761,-5.64892387861906,
-43.1603996574173));
#55224=CARTESIAN_POINT('Ctrl Pts',(-27.2070622706667,-5.65024302995398,
-43.1226241056759));
#55225=CARTESIAN_POINT('Ctrl Pts',(-27.2304537346969,-5.65157469116459,
-43.0844903179599));
#55226=CARTESIAN_POINT('Ctrl Pts',(-27.2526647606671,-5.65291556603115,
-43.0460926856603));
#55227=CARTESIAN_POINT('Ctrl Pts',(-27.2726231549101,-5.65412045000424,
-43.0115893230303));
#55228=CARTESIAN_POINT('Ctrl Pts',(-27.2916285781628,-5.65533273370425,
-42.9768740599463));
#55229=CARTESIAN_POINT('Ctrl Pts',(-27.3096658344532,-5.65655101653954,
-42.9419870041045));
#55230=CARTESIAN_POINT('Ctrl Pts',(-27.3260901697147,-5.65766035852638,
-42.910219605992));
#55231=CARTESIAN_POINT('Ctrl Pts',(-27.341711955078,-5.65877464010208,-42.8783107565959));
#55232=CARTESIAN_POINT('Ctrl Pts',(-27.356538785335,-5.65989404202166,-42.8462552796322));
#55233=CARTESIAN_POINT('Ctrl Pts',(-27.3575476291826,-5.65997020811515,
-42.8440741680827));
#55234=CARTESIAN_POINT('Ctrl Pts',(-27.3585527904863,-5.66004639793971,
-42.8418923769636));
#55235=CARTESIAN_POINT('Ctrl Pts',(-27.3595542833459,-5.66012261152637,
-42.8397099053861));
#55236=CARTESIAN_POINT('Ctrl Pts',(-27.3756563665571,-5.6613479797378,-42.8046199508141));
#55237=CARTESIAN_POINT('Ctrl Pts',(-27.3908141687587,-5.6625794010831,-42.7693566560662));
#55238=CARTESIAN_POINT('Ctrl Pts',(-27.4050777753463,-5.66381845060957,
-42.7338749196522));
#55239=CARTESIAN_POINT('Ctrl Pts',(-27.4186414354731,-5.66499669725807,
-42.7001343498691));
#55240=CARTESIAN_POINT('Ctrl Pts',(-27.431397918549,-5.66618191674032,-42.6661941054412));
#55241=CARTESIAN_POINT('Ctrl Pts',(-27.4433777075444,-5.66737340294468,
-42.6320744052727));
#55242=CARTESIAN_POINT('Ctrl Pts',(-27.4573290217509,-5.66876097316117,
-42.5923395937609));
#55243=CARTESIAN_POINT('Ctrl Pts',(-27.4702272243137,-5.67015697410373,
-42.5523633571398));
#55244=CARTESIAN_POINT('Ctrl Pts',(-27.4820983966909,-5.67155774537734,
-42.5122505161572));
#55245=CARTESIAN_POINT('Ctrl Pts',(-27.484188620887,-5.67180438706667,-42.5051876222717));
#55246=CARTESIAN_POINT('Ctrl Pts',(-27.4862470205162,-5.67205116856448,
-42.4981207247952));
#55247=CARTESIAN_POINT('Ctrl Pts',(-27.4882737198561,-5.67229806850261,
-42.4910504356291));
#55248=CARTESIAN_POINT('Ctrl Pts',(-27.4994233065,-5.6736563519926,-42.4521542855673));
#55249=CARTESIAN_POINT('Ctrl Pts',(-27.5096124758456,-5.67501822549289,
-42.413155330859));
#55250=CARTESIAN_POINT('Ctrl Pts',(-27.5188652024284,-5.67637954232623,
-42.3741723159542));
#55251=CARTESIAN_POINT('Ctrl Pts',(-27.5275223560137,-5.677653234875,-42.3376985323375));
#55252=CARTESIAN_POINT('Ctrl Pts',(-27.5353587383194,-5.67892638199339,
-42.3012403672421));
#55253=CARTESIAN_POINT('Ctrl Pts',(-27.542406293946,-5.68019665010185,-42.2648646483986));
#55254=CARTESIAN_POINT('Ctrl Pts',(-27.5486014399611,-5.68131327788417,
-42.2328886127946));
#55255=CARTESIAN_POINT('Ctrl Pts',(-27.554186886341,-5.68242766006758,-42.2009768845));
#55256=CARTESIAN_POINT('Ctrl Pts',(-27.5591995500048,-5.68353961896768,
-42.1691345487133));
#55257=CARTESIAN_POINT('Ctrl Pts',(-27.5612272691673,-5.68398942779606,
-42.156253709546));
#55258=CARTESIAN_POINT('Ctrl Pts',(-27.5631627084663,-5.68443884182502,
-42.1433841756489));
#55259=CARTESIAN_POINT('Ctrl Pts',(-27.5650077117246,-5.68488795551603,
-42.1305232422782));
#55260=CARTESIAN_POINT('Ctrl Pts',(-27.5679622480019,-5.6856071535374,-42.1099281056388));
#55261=CARTESIAN_POINT('Ctrl Pts',(-27.5706849430203,-5.68632558221729,
-42.0893549999676));
#55262=CARTESIAN_POINT('Ctrl Pts',(-27.5731932631941,-5.68704380074446,
-42.0687879123112));
#55263=CARTESIAN_POINT('Ctrl Pts',(-27.5775252756303,-5.6882842052287,-42.0332673753272));
#55264=CARTESIAN_POINT('Ctrl Pts',(-27.581217928574,-5.68952420024943,-41.9977585638439));
#55265=CARTESIAN_POINT('Ctrl Pts',(-27.5843568785818,-5.69076428400727,
-41.9622472112624));
#55266=CARTESIAN_POINT('Ctrl Pts',(-27.5873908190326,-5.69196288234939,
-41.9279238455531));
#55267=CARTESIAN_POINT('Ctrl Pts',(-27.589906389762,-5.69316136577793,-41.8936037705379));
#55268=CARTESIAN_POINT('Ctrl Pts',(-27.5919781682298,-5.69435808752765,
-41.8593341434039));
#55269=CARTESIAN_POINT('Ctrl Pts',(-27.593721833814,-5.69536528137645,-41.8304918852445));
#55270=CARTESIAN_POINT('Ctrl Pts',(-27.5951510903044,-5.69637115227633,
-41.8016875115993));
#55271=CARTESIAN_POINT('Ctrl Pts',(-27.5963181429734,-5.69737415537235,
-41.77296526047));
#55272=CARTESIAN_POINT('Ctrl Pts',(-27.5968320859342,-5.69781585470142,
-41.7603166464195));
#55273=CARTESIAN_POINT('Ctrl Pts',(-27.5972952155637,-5.69825699874682,
-41.74768393346));
#55274=CARTESIAN_POINT('Ctrl Pts',(-27.5977131595515,-5.69869746916522,
-41.7350705098367));
#55275=CARTESIAN_POINT('Ctrl Pts',(-27.5988030014638,-5.69984605160027,
-41.7021794092893));
#55276=CARTESIAN_POINT('Ctrl Pts',(-27.5995772054584,-5.70098998002548,
-41.6694215763322));
#55277=CARTESIAN_POINT('Ctrl Pts',(-27.6001184563922,-5.702127917895,-41.6368352951797));
#55278=CARTESIAN_POINT('Ctrl Pts',(-27.600609144957,-5.70315955232748,-41.6072931465583));
#55279=CARTESIAN_POINT('Ctrl Pts',(-27.6009083547161,-5.70418623127043,
-41.5778929107372));
#55280=CARTESIAN_POINT('Ctrl Pts',(-27.6010868429332,-5.70520835198283,
-41.5486232088883));
#55281=CARTESIAN_POINT('Ctrl Pts',(-27.6012498831861,-5.7061420092411,-41.5218867684196));
#55282=CARTESIAN_POINT('Ctrl Pts',(-27.6013122057936,-5.70707185196303,
-41.4952595625399));
#55283=CARTESIAN_POINT('Ctrl Pts',(-27.6013349439202,-5.70799967812915,
-41.4686900989786));
#55284=CARTESIAN_POINT('Ctrl Pts',(-27.6013480595656,-5.70853486026061,
-41.4533644887947));
#55285=CARTESIAN_POINT('Ctrl Pts',(-27.6013481399313,-5.70906940051859,
-41.4380572584712));
#55286=CARTESIAN_POINT('Ctrl Pts',(-27.6013481399313,-5.70960392186344,
-41.422750569855));
#55287=CARTESIAN_POINT('Ctrl Pts',(-23.9526862231059,-5.5984569396208,-44.6046972725155));
#55288=CARTESIAN_POINT('Ctrl Pts',(-23.9763838859888,-5.59845663603015,
-44.604697259881));
#55289=CARTESIAN_POINT('Ctrl Pts',(-24.0000859622822,-5.59845628168522,
-44.6046968359702));
#55290=CARTESIAN_POINT('Ctrl Pts',(-24.0239168325763,-5.59845728771244,
-44.6046572332627));
#55291=CARTESIAN_POINT('Ctrl Pts',(-24.049355975642,-5.59845836163336,-44.6046149578892));
#55292=CARTESIAN_POINT('Ctrl Pts',(-24.0749418510558,-5.598460986747,-44.6045280277923));
#55293=CARTESIAN_POINT('Ctrl Pts',(-24.100765378627,-5.59846665601365,-44.6043549789297));
#55294=CARTESIAN_POINT('Ctrl Pts',(-24.1281189501877,-5.59847266118434,
-44.604171676922));
#55295=CARTESIAN_POINT('Ctrl Pts',(-24.1557388542646,-5.59848208182995,
-44.6038917594435));
#55296=CARTESIAN_POINT('Ctrl Pts',(-24.1836703394721,-5.59849644153568,
-44.603472120269));
#55297=CARTESIAN_POINT('Ctrl Pts',(-24.2139316420606,-5.5985119990113,-44.6030174782068));
#55298=CARTESIAN_POINT('Ctrl Pts',(-24.2445582167871,-5.598533353022,-44.6023988431302));
#55299=CARTESIAN_POINT('Ctrl Pts',(-24.2755416678164,-5.59856215983668,
-44.6015683222508));
#55300=CARTESIAN_POINT('Ctrl Pts',(-24.3108786169783,-5.59859501430937,
-44.6006211045227));
#55301=CARTESIAN_POINT('Ctrl Pts',(-24.3466789480072,-5.59863756114774,
-44.599398270562));
#55302=CARTESIAN_POINT('Ctrl Pts',(-24.3828568708354,-5.59869192254589,
-44.597837514509));
#55303=CARTESIAN_POINT('Ctrl Pts',(-24.4311739938061,-5.59876452445759,
-44.5957530597851));
#55304=CARTESIAN_POINT('Ctrl Pts',(-24.4801604371314,-5.59885819316745,
-44.5930657827989));
#55305=CARTESIAN_POINT('Ctrl Pts',(-24.5295199009869,-5.59897745655333,
-44.5896436891083));
#55306=CARTESIAN_POINT('Ctrl Pts',(-24.5510698663671,-5.59902952603781,
-44.5881496291085));
#55307=CARTESIAN_POINT('Ctrl Pts',(-24.5726704593628,-5.59908648940125,
-44.5865153739054));
#55308=CARTESIAN_POINT('Ctrl Pts',(-24.594353546092,-5.59914862876611,-44.5847320723274));
#55309=CARTESIAN_POINT('Ctrl Pts',(-24.6113970018016,-5.59919747188176,
-44.5833303520907));
#55310=CARTESIAN_POINT('Ctrl Pts',(-24.6284524469235,-5.59924961668409,
-44.5818334121607));
#55311=CARTESIAN_POINT('Ctrl Pts',(-24.645534609635,-5.59930509210157,-44.5802400147691));
#55312=CARTESIAN_POINT('Ctrl Pts',(-24.6783117270545,-5.59941153788969,
-44.5771826165764));
#55313=CARTESIAN_POINT('Ctrl Pts',(-24.7111616336851,-5.59953047239338,
-44.5737646065329));
#55314=CARTESIAN_POINT('Ctrl Pts',(-24.744052428516,-5.59966326876622,-44.5699492862402));
#55315=CARTESIAN_POINT('Ctrl Pts',(-24.7742475939126,-5.59978518155254,
-44.566446657986));
#55316=CARTESIAN_POINT('Ctrl Pts',(-24.8044767740111,-5.5999187768454,-44.56260923176));
#55317=CARTESIAN_POINT('Ctrl Pts',(-24.8347595957089,-5.60006516706034,
-44.5584067671712));
#55318=CARTESIAN_POINT('Ctrl Pts',(-24.8698884076528,-5.60023498328099,
-44.5535318057257));
#55319=CARTESIAN_POINT('Ctrl Pts',(-24.9050956034083,-5.60042206289636,
-44.5481644515256));
#55320=CARTESIAN_POINT('Ctrl Pts',(-24.9404690924569,-5.60062804036989,
-44.5422582292306));
#55321=CARTESIAN_POINT('Ctrl Pts',(-24.9739154760925,-5.60082279643681,
-44.5366737708684));
#55322=CARTESIAN_POINT('Ctrl Pts',(-25.0075105519106,-5.60103443783826,
-44.5306077363564));
#55323=CARTESIAN_POINT('Ctrl Pts',(-25.0412744123468,-5.60126375110817,
-44.5240361360582));
#55324=CARTESIAN_POINT('Ctrl Pts',(-25.0791738296881,-5.60152115174915,
-44.5166596151543));
#55325=CARTESIAN_POINT('Ctrl Pts',(-25.1172858419382,-5.60180081533743,
-44.5086461065535));
#55326=CARTESIAN_POINT('Ctrl Pts',(-25.1555728584098,-5.60210319422599,
-44.4999796776502));
#55327=CARTESIAN_POINT('Ctrl Pts',(-25.199433636909,-5.60244959294483,-44.4900516040228));
#55328=CARTESIAN_POINT('Ctrl Pts',(-25.2435232551065,-5.60282579021482,
-44.4792668764139));
#55329=CARTESIAN_POINT('Ctrl Pts',(-25.2877093342107,-5.60323176078501,
-44.4676224500762));
#55330=CARTESIAN_POINT('Ctrl Pts',(-25.3468449278055,-5.60377508373054,
-44.45203835487));
#55331=CARTESIAN_POINT('Ctrl Pts',(-25.4061487945075,-5.6043711487798,-44.4349155187387));
#55332=CARTESIAN_POINT('Ctrl Pts',(-25.4652090453721,-5.60501957865088,
-44.4162739188971));
#55333=CARTESIAN_POINT('Ctrl Pts',(-25.510086039334,-5.60551228877288,-44.4021090795798));
#55334=CARTESIAN_POINT('Ctrl Pts',(-25.5548184765532,-5.60603519827464,
-44.3870684333299));
#55335=CARTESIAN_POINT('Ctrl Pts',(-25.5992466542737,-5.60658843001276,
-44.3711560528432));
#55336=CARTESIAN_POINT('Ctrl Pts',(-25.6370889666407,-5.60705965276642,
-44.3576024635722));
#55337=CARTESIAN_POINT('Ctrl Pts',(-25.674709825947,-5.60755287231188,-44.3434166328267));
#55338=CARTESIAN_POINT('Ctrl Pts',(-25.7120499741802,-5.60806856624808,
-44.328591012871));
#55339=CARTESIAN_POINT('Ctrl Pts',(-25.746182212623,-5.60853995667438,-44.3150390689357));
#55340=CARTESIAN_POINT('Ctrl Pts',(-25.7800795119128,-5.60903012708866,
-44.300952651398));
#55341=CARTESIAN_POINT('Ctrl Pts',(-25.8137393908543,-5.60953980697228,
-44.2863148892991));
#55342=CARTESIAN_POINT('Ctrl Pts',(-25.8511784771663,-5.61010671183808,
-44.2700336531251));
#55343=CARTESIAN_POINT('Ctrl Pts',(-25.8883293686486,-5.6106978489051,-44.2530677864363));
#55344=CARTESIAN_POINT('Ctrl Pts',(-25.9252359530154,-5.61131435085396,
-44.2353861516634));
#55345=CARTESIAN_POINT('Ctrl Pts',(-25.9624549815868,-5.61193607199241,
-44.2175548274946));
#55346=CARTESIAN_POINT('Ctrl Pts',(-25.9994259432098,-5.61258358394546,
-44.1989955822084));
#55347=CARTESIAN_POINT('Ctrl Pts',(-26.0361422577476,-5.61325679538433,
-44.1797084026244));
#55348=CARTESIAN_POINT('Ctrl Pts',(-26.0758741794749,-5.61398529944395,
-44.1588371164069));
#55349=CARTESIAN_POINT('Ctrl Pts',(-26.1153073971599,-5.61474388080086,
-44.1371137404064));
#55350=CARTESIAN_POINT('Ctrl Pts',(-26.1543783336293,-5.61553118960878,
-44.1145712921519));
#55351=CARTESIAN_POINT('Ctrl Pts',(-26.1999770472064,-5.61645003804377,
-44.0882625641261));
#55352=CARTESIAN_POINT('Ctrl Pts',(-26.2450814595932,-5.61740798581174,
-44.0608387816956));
#55353=CARTESIAN_POINT('Ctrl Pts',(-26.289527626596,-5.61840162264843,-44.0323892996318));
#55354=CARTESIAN_POINT('Ctrl Pts',(-26.3458348583803,-5.61966042500295,
-43.996347685951));
#55355=CARTESIAN_POINT('Ctrl Pts',(-26.4010805592882,-5.62097637230467,
-43.9586632040495));
#55356=CARTESIAN_POINT('Ctrl Pts',(-26.4548806413721,-5.62234191085832,
-43.9195438991895));
#55357=CARTESIAN_POINT('Ctrl Pts',(-26.4943840933067,-5.62334457636605,
-43.8908200103144));
#55358=CARTESIAN_POINT('Ctrl Pts',(-26.5331061569452,-5.62437395060814,
-43.8613236627084));
#55359=CARTESIAN_POINT('Ctrl Pts',(-26.5709176219924,-5.62542771654866,
-43.8311211556866));
#55360=CARTESIAN_POINT('Ctrl Pts',(-26.5846019079145,-5.62580908326924,
-43.820190615409));
#55361=CARTESIAN_POINT('Ctrl Pts',(-26.598167260196,-5.62619365483755,-43.8091673130393));
#55362=CARTESIAN_POINT('Ctrl Pts',(-26.6116036016211,-5.62658119349708,
-43.7980580905253));
#55363=CARTESIAN_POINT('',(27.4079357911786,-5.62661787171489,-43.7991601208573));
#55364=CARTESIAN_POINT('Ctrl Pts',(27.4079357911786,-5.62661787171489,-43.7991601208573));
#55365=CARTESIAN_POINT('Ctrl Pts',(27.3706436517699,-5.62553525236429,-43.83016228279));
#55366=CARTESIAN_POINT('Ctrl Pts',(27.3325313434589,-5.6244815489577,-43.8603363999798));
#55367=CARTESIAN_POINT('Ctrl Pts',(27.2936152976019,-5.6234570554814,-43.8896740541664));
#55368=CARTESIAN_POINT('Ctrl Pts',(27.2566762010335,-5.62248460664645,-43.9175213448462));
#55369=CARTESIAN_POINT('Ctrl Pts',(27.2190060092081,-5.6215382924045,-43.9446202395607));
#55370=CARTESIAN_POINT('Ctrl Pts',(27.1806369347009,-5.62061827222316,-43.9709661709748));
#55371=CARTESIAN_POINT('Ctrl Pts',(27.1420005945466,-5.61969184350076,-43.997495618997));
#55372=CARTESIAN_POINT('Ctrl Pts',(27.1026575986899,-5.6187920497566,-44.0232623405988));
#55373=CARTESIAN_POINT('Ctrl Pts',(27.0626817725639,-5.61791980510423,-44.0482401593857));
#55374=CARTESIAN_POINT('Ctrl Pts',(27.059126253848,-5.61784222616499,-44.0504617295391));
#55375=CARTESIAN_POINT('Ctrl Pts',(27.0555657317758,-5.61776486503578,-44.0526770624287));
#55376=CARTESIAN_POINT('Ctrl Pts',(27.0520003276659,-5.61768772315084,-44.0548861169832));
#55377=CARTESIAN_POINT('Ctrl Pts',(26.9977397214327,-5.61651372847484,-44.0885049258572));
#55378=CARTESIAN_POINT('Ctrl Pts',(26.9423381498551,-5.61539026530591,-44.1206767008658));
#55379=CARTESIAN_POINT('Ctrl Pts',(26.8860646682146,-5.61432051134992,-44.151310445639));
#55380=CARTESIAN_POINT('Ctrl Pts',(26.8269847257899,-5.6131974068203,-44.1834719509287));
#55381=CARTESIAN_POINT('Ctrl Pts',(26.7669491817555,-5.61213359437875,-44.2139355545743));
#55382=CARTESIAN_POINT('Ctrl Pts',(26.7062923644441,-5.61113273131654,-44.2425965232321));
#55383=CARTESIAN_POINT('Ctrl Pts',(26.6987920610606,-5.61100897314813,-44.2461404935511));
#55384=CARTESIAN_POINT('Ctrl Pts',(26.6912819950468,-5.61088616507749,-44.2496572566049));
#55385=CARTESIAN_POINT('Ctrl Pts',(26.6837631942669,-5.61076432250323,-44.2531463714481));
#55386=CARTESIAN_POINT('Ctrl Pts',(26.6442138227707,-5.61012342279398,-44.2714993379874));
#55387=CARTESIAN_POINT('Ctrl Pts',(26.6044225874915,-5.60950925789354,-44.2890867195648));
#55388=CARTESIAN_POINT('Ctrl Pts',(26.564456140413,-5.6089226724169,-44.305884329846));
#55389=CARTESIAN_POINT('Ctrl Pts',(26.5214585078414,-5.60829159838756,-44.3239559255907));
#55390=CARTESIAN_POINT('Ctrl Pts',(26.4782614461154,-5.60769248461425,-44.3411122993484));
#55391=CARTESIAN_POINT('Ctrl Pts',(26.4349267884147,-5.60712558495978,-44.3573461814398));
#55392=CARTESIAN_POINT('Ctrl Pts',(26.3918206389356,-5.60656167462699,-44.3734944605585));
#55393=CARTESIAN_POINT('Ctrl Pts',(26.3485796808051,-5.60602963084173,-44.3887302011827));
#55394=CARTESIAN_POINT('Ctrl Pts',(26.3052169568174,-5.60552891525442,-44.4030688194992));
#55395=CARTESIAN_POINT('Ctrl Pts',(26.2994525135207,-5.60546235240168,-44.4049749302007));
#55396=CARTESIAN_POINT('Ctrl Pts',(26.293686102989,-5.60539633280085,-44.4068654841936));
#55397=CARTESIAN_POINT('Ctrl Pts',(26.2879174720479,-5.60533085557493,-44.408740506575));
#55398=CARTESIAN_POINT('Ctrl Pts',(26.2561102440336,-5.60496982553581,-44.4190790539743));
#55399=CARTESIAN_POINT('Ctrl Pts',(26.2242354644825,-5.60462526987113,-44.4289458352213));
#55400=CARTESIAN_POINT('Ctrl Pts',(26.192283332439,-5.60429676924195,-44.4383528595559));
#55401=CARTESIAN_POINT('Ctrl Pts',(26.1536566715744,-5.60389964762327,-44.4497249313233));
#55402=CARTESIAN_POINT('Ctrl Pts',(26.1149145575602,-5.60352597670926,-44.4604254639714));
#55403=CARTESIAN_POINT('Ctrl Pts',(26.0761064300838,-5.60317502452465,-44.4704754209836));
#55404=CARTESIAN_POINT('Ctrl Pts',(26.0287347408314,-5.60274662978073,-44.4827430430396));
#55405=CARTESIAN_POINT('Ctrl Pts',(25.9812665373242,-5.60235210102451,-44.4940408736461));
#55406=CARTESIAN_POINT('Ctrl Pts',(25.9338797767353,-5.60199043512431,-44.5043976317776));
#55407=CARTESIAN_POINT('Ctrl Pts',(25.9175851495105,-5.60186607104138,-44.5079589537779));
#55408=CARTESIAN_POINT('Ctrl Pts',(25.9012991634836,-5.60174553110148,-44.5114107662));
#55409=CARTESIAN_POINT('Ctrl Pts',(25.885032887693,-5.60162882904778,-44.5147526758642));
#55410=CARTESIAN_POINT('Ctrl Pts',(25.8488728618651,-5.60136939970266,-44.5221817605133));
#55411=CARTESIAN_POINT('Ctrl Pts',(25.8128103168522,-5.60112895311102,-44.5290672499053));
#55412=CARTESIAN_POINT('Ctrl Pts',(25.7769130580907,-5.60090715428383,-44.5354187372986));
#55413=CARTESIAN_POINT('Ctrl Pts',(25.7388072809616,-5.60067170965748,-44.5421609892531));
#55414=CARTESIAN_POINT('Ctrl Pts',(25.7008948931919,-5.6004573147516,-44.5483004560804));
#55415=CARTESIAN_POINT('Ctrl Pts',(25.6632376495856,-5.60026297385691,-44.5538656511638));
#55416=CARTESIAN_POINT('Ctrl Pts',(25.6310005698229,-5.60009660525627,-44.5586298245503));
#55417=CARTESIAN_POINT('Ctrl Pts',(25.5989499523196,-5.59994491594548,-44.5629736380743));
#55418=CARTESIAN_POINT('Ctrl Pts',(25.5670847833185,-5.59980704070724,-44.5669218683181));
#55419=CARTESIAN_POINT('Ctrl Pts',(25.5409238006605,-5.59969384652595,-44.5701633255635));
#55420=CARTESIAN_POINT('Ctrl Pts',(25.5148888984998,-5.59958996182303,-44.573138194258));
#55421=CARTESIAN_POINT('Ctrl Pts',(25.4889489477514,-5.59949474280421,-44.5758649101394));
#55422=CARTESIAN_POINT('Ctrl Pts',(25.4832079617494,-5.5994736690921,-44.576468382284));
#55423=CARTESIAN_POINT('Ctrl Pts',(25.4774716286527,-5.59945302023656,-44.5770596881211));
#55424=CARTESIAN_POINT('Ctrl Pts',(25.4717398040594,-5.59943278568937,-44.5776391297042));
#55425=CARTESIAN_POINT('Ctrl Pts',(25.444258190252,-5.59933576980855,-44.5804173008699));
#55426=CARTESIAN_POINT('Ctrl Pts',(25.4168688194577,-5.59924829832307,-44.5829221558529));
#55427=CARTESIAN_POINT('Ctrl Pts',(25.389542802674,-5.5991695455741,-44.5851773392111));
#55428=CARTESIAN_POINT('Ctrl Pts',(25.3593596533996,-5.59908255865623,-44.5876683182835));
#55429=CARTESIAN_POINT('Ctrl Pts',(25.329254425961,-5.59900621079753,-44.5898546351928));
#55430=CARTESIAN_POINT('Ctrl Pts',(25.2992517544925,-5.59893934236727,-44.5917694969321));
#55431=CARTESIAN_POINT('Ctrl Pts',(25.2612171906474,-5.59885457286325,-44.5941969784702));
#55432=CARTESIAN_POINT('Ctrl Pts',(25.2233488224904,-5.59878504479016,-44.5961880022431));
#55433=CARTESIAN_POINT('Ctrl Pts',(25.185782245352,-5.59872827434666,-44.5978136950489));
#55434=CARTESIAN_POINT('Ctrl Pts',(25.1594673137517,-5.59868850733963,-44.5989524731395));
#55435=CARTESIAN_POINT('Ctrl Pts',(25.1332991703661,-5.59865508682845,-44.5999095113907));
#55436=CARTESIAN_POINT('Ctrl Pts',(25.1073369401073,-5.5986271320205,-44.6007100322902));
#55437=CARTESIAN_POINT('Ctrl Pts',(25.0957454985713,-5.59861465094631,-44.6010674434645));
#55438=CARTESIAN_POINT('Ctrl Pts',(25.0841950760632,-5.59860325851806,-44.6013936798751));
#55439=CARTESIAN_POINT('Ctrl Pts',(25.0726874633689,-5.59859285214503,-44.6016916792343));
#55440=CARTESIAN_POINT('Ctrl Pts',(25.0445280415342,-5.59856738748475,-44.6024208912686));
#55441=CARTESIAN_POINT('Ctrl Pts',(25.0166357957296,-5.59854787641395,-44.6029796136835));
#55442=CARTESIAN_POINT('Ctrl Pts',(24.9890453579767,-5.59853308211938,-44.6034032651307));
#55443=CARTESIAN_POINT('Ctrl Pts',(24.963420526744,-5.59851934180453,-44.6037967346701));
#55444=CARTESIAN_POINT('Ctrl Pts',(24.9380567648801,-5.5985096704088,-44.6040736859734));
#55445=CARTESIAN_POINT('Ctrl Pts',(24.9129420569391,-5.59850294558542,-44.6042662601888));
#55446=CARTESIAN_POINT('Ctrl Pts',(24.8891314601356,-5.59849656995651,-44.6044488347585));
#55447=CARTESIAN_POINT('Ctrl Pts',(24.8655452213034,-5.59849284316886,-44.6045555578984));
#55448=CARTESIAN_POINT('Ctrl Pts',(24.8421273961907,-5.59849070644662,-44.6046167471709));
#55449=CARTESIAN_POINT('Ctrl Pts',(24.820034239326,-5.59848869059163,-44.6046744751704));
#55450=CARTESIAN_POINT('Ctrl Pts',(24.7980912047687,-5.5984880899892,-44.60469167498));
#55451=CARTESIAN_POINT('Ctrl Pts',(24.776204698413,-5.59848792010758,-44.6046965398792));
#55452=CARTESIAN_POINT('Ctrl Pts',(24.7674607645835,-5.59848785223774,-44.6046984834675));
#55453=CARTESIAN_POINT('Ctrl Pts',(24.7587252932485,-5.59848785200554,-44.6046984901075));
#55454=CARTESIAN_POINT('Ctrl Pts',(24.7499899432434,-5.59848785200554,-44.6046984901075));
#55455=CARTESIAN_POINT('',(28.3986517624268,-5.70958248368321,-41.4227498212173));
#55456=CARTESIAN_POINT('Ctrl Pts',(28.3986517624269,-5.70958248368321,-41.4227498212173));
#55457=CARTESIAN_POINT('Ctrl Pts',(28.3986517606474,-5.70855708049765,-41.4521060487502));
#55458=CARTESIAN_POINT('Ctrl Pts',(28.3986508606284,-5.70753140220395,-41.4814669728781));
#55459=CARTESIAN_POINT('Ctrl Pts',(28.3985610694561,-5.70650240574631,-41.5109227649826));
#55460=CARTESIAN_POINT('Ctrl Pts',(28.3984656570113,-5.70540899015613,-41.5422226028676));
#55461=CARTESIAN_POINT('Ctrl Pts',(28.3982698620957,-5.70431184162693,-41.5736292013105));
#55462=CARTESIAN_POINT('Ctrl Pts',(28.3978804348946,-5.70320938343287,-41.6051898175084));
#55463=CARTESIAN_POINT('Ctrl Pts',(28.3974560332103,-5.70200791339364,-41.6395848947873));
#55464=CARTESIAN_POINT('Ctrl Pts',(28.3968016144615,-5.70080015680626,-41.6741623524404));
#55465=CARTESIAN_POINT('Ctrl Pts',(28.3958112386022,-5.69958621071251,-41.7089198533095));
#55466=CARTESIAN_POINT('Ctrl Pts',(28.3946573806858,-5.69817187766183,-41.7494147999065));
#55467=CARTESIAN_POINT('Ctrl Pts',(28.3930473010801,-5.6967491794333,-41.790153046499));
#55468=CARTESIAN_POINT('Ctrl Pts',(28.3908350351918,-5.69532065006686,-41.8310598022328));
#55469=CARTESIAN_POINT('Ctrl Pts',(28.3882995318835,-5.69368339617537,-41.8779435041623));
#55470=CARTESIAN_POINT('Ctrl Pts',(28.3849730499994,-5.69203864220312,-41.9250438028652));
#55471=CARTESIAN_POINT('Ctrl Pts',(28.3806638978097,-5.6903915444146,-41.9722082084291));
#55472=CARTESIAN_POINT('Ctrl Pts',(28.3785698292234,-5.68959112345343,-41.9951281462113));
#55473=CARTESIAN_POINT('Ctrl Pts',(28.3762459439099,-5.68879052656399,-42.0180523256033));
#55474=CARTESIAN_POINT('Ctrl Pts',(28.3736685495989,-5.68798920390361,-42.0409960014386));
#55475=CARTESIAN_POINT('Ctrl Pts',(28.3716670663224,-5.68736693439022,-42.0588129816685));
#55476=CARTESIAN_POINT('Ctrl Pts',(28.3695111406156,-5.68674491037657,-42.0766218681495));
#55477=CARTESIAN_POINT('Ctrl Pts',(28.3671965030955,-5.68612286897433,-42.0944299410932));
#55478=CARTESIAN_POINT('Ctrl Pts',(28.3627692506253,-5.68493307821415,-42.1284917906239));
#55479=CARTESIAN_POINT('Ctrl Pts',(28.3577527260883,-5.68374373526319,-42.1625373724381));
#55480=CARTESIAN_POINT('Ctrl Pts',(28.3520844044573,-5.68255486503221,-42.196569110549));
#55481=CARTESIAN_POINT('Ctrl Pts',(28.3460545231457,-5.68129016150011,-42.2327715978104));
#55482=CARTESIAN_POINT('Ctrl Pts',(28.3392854877351,-5.68002576804891,-42.2689649935566));
#55483=CARTESIAN_POINT('Ctrl Pts',(28.3317095336106,-5.67876036617314,-42.3051883150677));
#55484=CARTESIAN_POINT('Ctrl Pts',(28.3237654409847,-5.67743347459684,-42.3431718372188));
#55485=CARTESIAN_POINT('Ctrl Pts',(28.3149341956433,-5.676105469453,-42.3811882900954));
#55486=CARTESIAN_POINT('Ctrl Pts',(28.3051663362385,-5.67477683674165,-42.4192223704865));
#55487=CARTESIAN_POINT('Ctrl Pts',(28.2941173461403,-5.67327394352181,-42.462244916187));
#55488=CARTESIAN_POINT('Ctrl Pts',(28.2818700891215,-5.67177026959786,-42.505289216096));
#55489=CARTESIAN_POINT('Ctrl Pts',(28.2683868388991,-5.67026882386304,-42.5482658093308));
#55490=CARTESIAN_POINT('Ctrl Pts',(28.2556555597175,-5.66885111489,-42.5888455655258));
#55491=CARTESIAN_POINT('Ctrl Pts',(28.2418138804283,-5.66743696001343,-42.6293232497836));
#55492=CARTESIAN_POINT('Ctrl Pts',(28.2268758530478,-5.66602597712282,-42.6696989602042));
#55493=CARTESIAN_POINT('Ctrl Pts',(28.2204315066871,-5.66541727141995,-42.6871172615558));
#55494=CARTESIAN_POINT('Ctrl Pts',(28.2137729304299,-5.66480990070428,-42.7044953663869));
#55495=CARTESIAN_POINT('Ctrl Pts',(28.2069096697822,-5.66420389801527,-42.7218312278357));
#55496=CARTESIAN_POINT('Ctrl Pts',(28.1887207289703,-5.66259787609534,-42.7677745445775));
#55497=CARTESIAN_POINT('Ctrl Pts',(28.1690723748589,-5.66100108835956,-42.8134337499836));
#55498=CARTESIAN_POINT('Ctrl Pts',(28.1479533120347,-5.65941881198627,-42.8586699241236));
#55499=CARTESIAN_POINT('Ctrl Pts',(28.1303101006162,-5.65809695235601,-42.8964609658357));
#55500=CARTESIAN_POINT('Ctrl Pts',(28.1116409199593,-5.65678525112677,-42.9339560801905));
#55501=CARTESIAN_POINT('Ctrl Pts',(28.0919303477173,-5.65548543133264,-42.9711139372126));
#55502=CARTESIAN_POINT('Ctrl Pts',(28.0701498094579,-5.65404910698809,-43.0121740402155));
#55503=CARTESIAN_POINT('Ctrl Pts',(28.0470959984988,-5.65262724843591,-43.0528240595811));
#55504=CARTESIAN_POINT('Ctrl Pts',(28.0227338899109,-5.65121968720977,-43.0930752397466));
#55505=CARTESIAN_POINT('Ctrl Pts',(27.9994480787127,-5.64987431085028,-43.1315481567544));
#55506=CARTESIAN_POINT('Ctrl Pts',(27.9749662565644,-5.64854191370121,-43.1696588799813));
#55507=CARTESIAN_POINT('Ctrl Pts',(27.9492994678702,-5.64722342827741,-43.2073801668248));
#55508=CARTESIAN_POINT('Ctrl Pts',(27.9212498643878,-5.64578253928364,-43.248603365855));
#55509=CARTESIAN_POINT('Ctrl Pts',(27.8917854943631,-5.64435827615111,-43.2893609263574));
#55510=CARTESIAN_POINT('Ctrl Pts',(27.8609681970389,-5.64295333265016,-43.3295706654977));
#55511=CARTESIAN_POINT('Ctrl Pts',(27.8231934450366,-5.6412312026474,-43.3788583401473));
#55512=CARTESIAN_POINT('Ctrl Pts',(27.7833866343075,-5.63953812390395,-43.4273218093304));
#55513=CARTESIAN_POINT('Ctrl Pts',(27.7417229998947,-5.63788099716942,-43.4747536378275));
#55514=CARTESIAN_POINT('Ctrl Pts',(27.6962633620007,-5.63607288843484,-43.5265070140874));
#55515=CARTESIAN_POINT('Ctrl Pts',(27.6485975331145,-5.63430774767566,-43.5770271883316));
#55516=CARTESIAN_POINT('Ctrl Pts',(27.5989762107134,-5.63259507086303,-43.6260355875061));
#55517=CARTESIAN_POINT('Ctrl Pts',(27.5618328283354,-5.63131306936321,-43.6627201743367));
#55518=CARTESIAN_POINT('Ctrl Pts',(27.5235947856861,-5.6300604996261,-43.6985569388148));
#55519=CARTESIAN_POINT('Ctrl Pts',(27.4843495121249,-5.62884051688735,-43.7334544396034));
#55520=CARTESIAN_POINT('Ctrl Pts',(27.4592842418217,-5.6280613352347,-43.7557428634262));
#55521=CARTESIAN_POINT('Ctrl Pts',(27.4338077064218,-5.62729542858558,-43.7776486879979));
#55522=CARTESIAN_POINT('Ctrl Pts',(27.4079354397164,-5.62654329734431,-43.7991570902818));
#55523=CARTESIAN_POINT('',(28.3986518600687,-6.40120970343992,-21.617752236703));
#55524=CARTESIAN_POINT('Origin',(28.3986518600687,-4.40242804940173,-21.547953243298));
#55525=CARTESIAN_POINT('',(30.2846637917852,-5.72237148965668,-2.82032592292366));
#55526=CARTESIAN_POINT('Ctrl Pts',(30.2846624289127,-5.72237216456628,-2.82033265725192));
#55527=CARTESIAN_POINT('Ctrl Pts',(30.2731296541913,-5.7370917999601,-3.33524565258965));
#55528=CARTESIAN_POINT('Ctrl Pts',(30.2608557905428,-5.75152093854178,-3.83915876340503));
#55529=CARTESIAN_POINT('Ctrl Pts',(30.2479226060493,-5.76564556113688,-4.33208176244345));
#55530=CARTESIAN_POINT('Ctrl Pts',(30.2345680661742,-5.7802303554511,-4.8410638966795));
#55531=CARTESIAN_POINT('Ctrl Pts',(30.2205105903688,-5.79449046540627,-5.33832849580629));
#55532=CARTESIAN_POINT('Ctrl Pts',(30.2058335587618,-5.80841517983508,-5.82394231557558));
#55533=CARTESIAN_POINT('Ctrl Pts',(30.1903994675131,-5.82305814844487,-6.33460470335525));
#55534=CARTESIAN_POINT('Ctrl Pts',(30.1742803304747,-5.83733021790506,-6.83238365637356));
#55535=CARTESIAN_POINT('Ctrl Pts',(30.157564911903,-5.85122420934738,-7.31741316582389));
#55536=CARTESIAN_POINT('Ctrl Pts',(30.1545868243017,-5.85369961990734,-7.40382801461443));
#55537=CARTESIAN_POINT('Ctrl Pts',(30.1515897876268,-5.85616304242218,-7.48983829602576));
#55538=CARTESIAN_POINT('Ctrl Pts',(30.1485742757093,-5.85861445298465,-7.57544493229438));
#55539=CARTESIAN_POINT('Ctrl Pts',(30.1345744938818,-5.86999534418435,-7.9728813422783));
#55540=CARTESIAN_POINT('Ctrl Pts',(30.1201766167434,-5.88111615357344,-8.36164117814911));
#55541=CARTESIAN_POINT('Ctrl Pts',(30.1054353645718,-5.89197236510817,-8.7415127251297));
#55542=CARTESIAN_POINT('Ctrl Pts',(30.0906786535972,-5.90283996129557,-9.12178263443103));
#55543=CARTESIAN_POINT('Ctrl Pts',(30.0755778549094,-5.91344240719663,-9.49314560768398));
#55544=CARTESIAN_POINT('Ctrl Pts',(30.0601868507653,-5.92377670345949,-9.85544154294741));
#55545=CARTESIAN_POINT('Ctrl Pts',(30.0447372191491,-5.93415036516345,-10.2191175372817));
#55546=CARTESIAN_POINT('Ctrl Pts',(30.0289951745365,-5.94425383318084,-10.5736572909413));
#55547=CARTESIAN_POINT('Ctrl Pts',(30.0130140827347,-5.95408557496452,-10.9189514802435));
#55548=CARTESIAN_POINT('Ctrl Pts',(30.0021748300013,-5.9607540013351,-11.1531489325578));
#55549=CARTESIAN_POINT('Ctrl Pts',(29.9912255847774,-5.96729745675525,-11.3830942453883));
#55550=CARTESIAN_POINT('Ctrl Pts',(29.9801826775242,-5.97371584299965,-11.6087669341322));
#55551=CARTESIAN_POINT('Ctrl Pts',(29.9677801291558,-5.98092448326247,-11.8622252285307));
#55552=CARTESIAN_POINT('Ctrl Pts',(29.9552509704893,-5.9879890454347,-12.1102392906582));
#55553=CARTESIAN_POINT('Ctrl Pts',(29.9425817117626,-5.99492539550975,-12.3534840475193));
#55554=CARTESIAN_POINT('Ctrl Pts',(29.9301712793753,-6.00172003957526,-12.5917594410316));
#55555=CARTESIAN_POINT('Ctrl Pts',(29.9176263712289,-6.00839166339562,-12.825458486948));
#55556=CARTESIAN_POINT('Ctrl Pts',(29.9049294420085,-6.01495423651198,-13.0551658855348));
#55557=CARTESIAN_POINT('Ctrl Pts',(29.8993680303451,-6.01782872451119,-13.1557805604284));
#55558=CARTESIAN_POINT('Ctrl Pts',(29.8937773926499,-6.02068227765707,-13.2556287608218));
#55559=CARTESIAN_POINT('Ctrl Pts',(29.8881557804796,-6.02351600604389,-13.3547564587977));
#55560=CARTESIAN_POINT('Ctrl Pts',(29.8815592022358,-6.02684119292253,-13.4710760475597));
#55561=CARTESIAN_POINT('Ctrl Pts',(29.8749188340448,-6.03013878714552,-13.5864304074564));
#55562=CARTESIAN_POINT('Ctrl Pts',(29.8682924052876,-6.03338173023664,-13.6998729959501));
#55563=CARTESIAN_POINT('Ctrl Pts',(29.8620238065747,-6.03644955298577,-13.807189635164));
#55564=CARTESIAN_POINT('Ctrl Pts',(29.8557677240524,-6.03946847983109,-13.9127958287308));
#55565=CARTESIAN_POINT('Ctrl Pts',(29.8495758223091,-6.04241682684956,-14.0159330433395));
#55566=CARTESIAN_POINT('Ctrl Pts',(29.8472538591554,-6.04352245698149,-14.0546094988178));
#55567=CARTESIAN_POINT('Ctrl Pts',(29.8449409475938,-6.04461817373099,-14.0929391706087));
#55568=CARTESIAN_POINT('Ctrl Pts',(29.8426399032225,-6.04570287592416,-14.1308835381416));
#55569=CARTESIAN_POINT('Ctrl Pts',(29.8417046886294,-6.04614373196885,-14.1463052860593));
#55570=CARTESIAN_POINT('Ctrl Pts',(29.8407715739927,-6.04658270354582,-14.1616611127167));
#55571=CARTESIAN_POINT('Ctrl Pts',(29.8398402778766,-6.04701993959788,-14.1769562283368));
#55572=CARTESIAN_POINT('Ctrl Pts',(29.8362933622423,-6.04868518802104,-14.235208897687));
#55573=CARTESIAN_POINT('Ctrl Pts',(29.8327685317598,-6.05032753003723,-14.2926602695655));
#55574=CARTESIAN_POINT('Ctrl Pts',(29.8291589392729,-6.05199636242632,-14.3510383109498));
#55575=CARTESIAN_POINT('Ctrl Pts',(29.8262174609181,-6.05335630385129,-14.3986109235777));
#55576=CARTESIAN_POINT('Ctrl Pts',(29.8232196383773,-6.05473381366072,-14.446798102343));
#55577=CARTESIAN_POINT('Ctrl Pts',(29.8201059523022,-6.05615486545905,-14.4965084394832));
#55578=CARTESIAN_POINT('Ctrl Pts',(29.8189383200241,-6.05668775988343,-14.5151498159109));
#55579=CARTESIAN_POINT('Ctrl Pts',(29.8177543477132,-6.05722678409253,-14.5340056205991));
#55580=CARTESIAN_POINT('Ctrl Pts',(29.8165509289417,-6.05777323847245,-14.5531213428335));
#55581=CARTESIAN_POINT('Ctrl Pts',(29.8123389632416,-6.05968582880217,-14.6200263706539));
#55582=CARTESIAN_POINT('Ctrl Pts',(29.8078935782513,-6.06168694247024,-14.6900280660268));
#55583=CARTESIAN_POINT('Ctrl Pts',(29.8033226366628,-6.06372400825304,-14.7612874155866));
#55584=CARTESIAN_POINT('Ctrl Pts',(29.7990664731883,-6.06562079140201,-14.8276394865864));
#55585=CARTESIAN_POINT('Ctrl Pts',(29.7947014688222,-6.0675487488716,-14.895082077995));
#55586=CARTESIAN_POINT('Ctrl Pts',(29.7903179586972,-6.06946688647777,-14.9621811571393));
#55587=CARTESIAN_POINT('Ctrl Pts',(29.7899937622565,-6.06960874844844,-14.9671436830638));
#55588=CARTESIAN_POINT('Ctrl Pts',(29.7896694660764,-6.06975055738376,-14.9721043537392));
#55589=CARTESIAN_POINT('Ctrl Pts',(29.7893451074129,-6.069892297027,-14.9770626004827));
#55590=CARTESIAN_POINT('Ctrl Pts',(29.7771147753202,-6.07523676012463,-15.164019235511));
#55591=CARTESIAN_POINT('Ctrl Pts',(29.764806688316,-6.08047820254841,-15.3473690669675));
#55592=CARTESIAN_POINT('Ctrl Pts',(29.7523900259755,-6.08563491676446,-15.5276145628872));
#55593=CARTESIAN_POINT('Ctrl Pts',(29.7453317569461,-6.08856625815452,-15.6300753664969));
#55594=CARTESIAN_POINT('Ctrl Pts',(29.7382383422727,-6.09147017554356,-15.7315321225444));
#55595=CARTESIAN_POINT('Ctrl Pts',(29.7311036663776,-6.09434967021333,-15.8320696079858));
#55596=CARTESIAN_POINT('Ctrl Pts',(29.7184316097041,-6.09946400479321,-16.0106364738196));
#55597=CARTESIAN_POINT('Ctrl Pts',(29.7056261975271,-6.10450318922774,-16.1863179564357));
#55598=CARTESIAN_POINT('Ctrl Pts',(29.6927087551096,-6.1094550599504,-16.35896751011));
#55599=CARTESIAN_POINT('Ctrl Pts',(29.6855592458333,-6.11219580726881,-16.4545250938515));
#55600=CARTESIAN_POINT('Ctrl Pts',(29.6783754231575,-6.11490984879051,-16.5491541469433));
#55601=CARTESIAN_POINT('Ctrl Pts',(29.6711612205588,-6.11759555662514,-16.6428364513477));
#55602=CARTESIAN_POINT('Ctrl Pts',(29.6448898013962,-6.12737589690625,-16.9839922552589));
#55603=CARTESIAN_POINT('Ctrl Pts',(29.6182166437875,-6.13678224912645,-17.3125507725764));
#55604=CARTESIAN_POINT('Ctrl Pts',(29.5911685434908,-6.14583111195634,-17.6287743300948));
#55605=CARTESIAN_POINT('Ctrl Pts',(29.5765223390799,-6.15073095679714,-17.800005389287));
#55606=CARTESIAN_POINT('Ctrl Pts',(29.5617661018149,-6.15552589237753,-17.9676188705477));
#55607=CARTESIAN_POINT('Ctrl Pts',(29.5469034932898,-6.16021792484675,-18.1316500580284));
#55608=CARTESIAN_POINT('Ctrl Pts',(29.5247811570633,-6.16720180790433,-18.3758032344346));
#55609=CARTESIAN_POINT('Ctrl Pts',(29.5024186077854,-6.17395806275065,-18.6120857628677));
#55610=CARTESIAN_POINT('Ctrl Pts',(29.4798629835544,-6.18047982800239,-18.8403002139631));
#55611=CARTESIAN_POINT('Ctrl Pts',(29.4574228445486,-6.18696820169198,-19.0673462027274));
#55612=CARTESIAN_POINT('Ctrl Pts',(29.4347916328826,-6.19322449243225,-19.2864064632674));
#55613=CARTESIAN_POINT('Ctrl Pts',(29.4120158559866,-6.19924434435576,-19.497337798575));
#55614=CARTESIAN_POINT('Ctrl Pts',(29.3893785461596,-6.20522759813136,-19.7069867607764));
#55615=CARTESIAN_POINT('Ctrl Pts',(29.3665984496293,-6.21097729215803,-19.9086053131145));
#55616=CARTESIAN_POINT('Ctrl Pts',(29.3437209001303,-6.21649134358462,-20.1021041751356));
#55617=CARTESIAN_POINT('Ctrl Pts',(29.3242539940912,-6.22118334615339,-20.2667557330226));
#55618=CARTESIAN_POINT('Ctrl Pts',(29.3047165281498,-6.22570476964069,-20.425528979552));
#55619=CARTESIAN_POINT('Ctrl Pts',(29.2851360426001,-6.23005548716453,-20.5783986254004));
#55620=CARTESIAN_POINT('Ctrl Pts',(29.2732048797086,-6.23270655112002,-20.6715481359757));
#55621=CARTESIAN_POINT('Ctrl Pts',(29.2612589006217,-6.23529659639573,-20.7624321211376));
#55622=CARTESIAN_POINT('Ctrl Pts',(29.2492617864123,-6.23783348476153,-20.8513740283547));
#55623=CARTESIAN_POINT('Ctrl Pts',(29.2373260346543,-6.24035739753286,-20.9398610183845));
#55624=CARTESIAN_POINT('Ctrl Pts',(29.225339657545,-6.24282869938436,-21.0264257816305));
#55625=CARTESIAN_POINT('Ctrl Pts',(29.2132651548571,-6.24525395408807,-21.1113356112765));
#55626=CARTESIAN_POINT('Ctrl Pts',(29.2013482791483,-6.24764754822716,-21.1951369828527));
#55627=CARTESIAN_POINT('Ctrl Pts',(29.1893455522344,-6.24999629245626,-21.2773263689741));
#55628=CARTESIAN_POINT('Ctrl Pts',(29.1772194048827,-6.252305301205,-21.358110392734));
#55629=CARTESIAN_POINT('Ctrl Pts',(29.1679133804908,-6.25407731428663,-21.4201068433614));
#55630=CARTESIAN_POINT('Ctrl Pts',(29.1585346358394,-6.25582590195669,-21.4812746197877));
#55631=CARTESIAN_POINT('Ctrl Pts',(29.1490656286321,-6.25755286820212,-21.5416862630446));
#55632=CARTESIAN_POINT('Ctrl Pts',(29.1359697235855,-6.25994131141205,-21.6252372759953));
#55633=CARTESIAN_POINT('Ctrl Pts',(29.1226780976592,-6.26229280007811,-21.7074679684739));
#55634=CARTESIAN_POINT('Ctrl Pts',(29.1092333606579,-6.26459527064578,-21.7879787976109));
#55635=CARTESIAN_POINT('Ctrl Pts',(29.1021482513146,-6.26580862690034,-21.8304064053579));
#55636=CARTESIAN_POINT('Ctrl Pts',(29.0950206460023,-6.26700839836468,-21.8723572395891));
#55637=CARTESIAN_POINT('Ctrl Pts',(29.0878569341229,-6.2681930111749,-21.9137786883936));
#55638=CARTESIAN_POINT('Ctrl Pts',(29.0739068659972,-6.27049983613983,-21.9944396700759));
#55639=CARTESIAN_POINT('Ctrl Pts',(29.0598197994432,-6.27274905372251,-22.0730892669302));
#55640=CARTESIAN_POINT('Ctrl Pts',(29.0456442222579,-6.2749310436481,-22.1494031671218));
#55641=CARTESIAN_POINT('Ctrl Pts',(29.0322076027453,-6.27699928877332,-22.2217389053425));
#55642=CARTESIAN_POINT('Ctrl Pts',(29.0186914819832,-6.2790071474291,-22.2919765154356));
#55643=CARTESIAN_POINT('Ctrl Pts',(29.0051381534223,-6.28094810111295,-22.3598927609115));
#55644=CARTESIAN_POINT('Ctrl Pts',(29.0043927772419,-6.28105484541836,-22.3636278693324));
#55645=CARTESIAN_POINT('Ctrl Pts',(29.0036472887419,-6.28116138777672,-22.3673559698026));
#55646=CARTESIAN_POINT('Ctrl Pts',(29.002901695031,-6.28126772724667,-22.3710770297724));
#55647=CARTESIAN_POINT('Ctrl Pts',(28.9754065706259,-6.28518918864427,-22.5082978851737));
#55648=CARTESIAN_POINT('Ctrl Pts',(28.9478563925009,-6.28882373524748,-22.6354704060925));
#55649=CARTESIAN_POINT('Ctrl Pts',(28.9202618715321,-6.29217884165822,-22.7528603076389));
#55650=CARTESIAN_POINT('Ctrl Pts',(28.8926808283418,-6.29553230936029,-22.8701928733435));
#55651=CARTESIAN_POINT('Ctrl Pts',(28.865055458036,-6.29860661023133,-22.9777523749904));
#55652=CARTESIAN_POINT('Ctrl Pts',(28.837394215894,-6.30140775602652,-23.0757521640424));
#55653=CARTESIAN_POINT('Ctrl Pts',(28.8097618137663,-6.30420598130625,-23.1736497770855));
#55654=CARTESIAN_POINT('Ctrl Pts',(28.7820935882394,-6.30673162137384,-23.2620076076607));
#55655=CARTESIAN_POINT('Ctrl Pts',(28.7543961362722,-6.30898921249457,-23.3409864105828));
#55656=CARTESIAN_POINT('Ctrl Pts',(28.7267436782979,-6.31124313620074,-23.4198369139165));
#55657=CARTESIAN_POINT('Ctrl Pts',(28.6990620635637,-6.31322988182938,-23.4893388484359));
#55658=CARTESIAN_POINT('Ctrl Pts',(28.6713564157655,-6.31495250159953,-23.5496002731235));
#55659=CARTESIAN_POINT('Ctrl Pts',(28.6437484600732,-6.31666904728853,-23.6096492116952));
#55660=CARTESIAN_POINT('Ctrl Pts',(28.6161166161889,-6.31812332700079,-23.6605226965343));
#55661=CARTESIAN_POINT('Ctrl Pts',(28.5884648920428,-6.31931689960478,-23.7022759549933));
#55662=CARTESIAN_POINT('Ctrl Pts',(28.5608857536038,-6.32050733908365,-23.7439196112526));
#55663=CARTESIAN_POINT('Ctrl Pts',(28.5332868159928,-6.32143843939845,-23.7764908837106));
#55664=CARTESIAN_POINT('Ctrl Pts',(28.5056713517244,-6.32211027924679,-23.7999928187509));
#55665=CARTESIAN_POINT('Ctrl Pts',(28.47818279418,-6.32277903165857,-23.8233867507697));
#55666=CARTESIAN_POINT('Ctrl Pts',(28.4506778391423,-6.32319090183631,-23.8377945282006));
#55667=CARTESIAN_POINT('Ctrl Pts',(28.4231593557072,-6.32334449774513,-23.8431675243398));
#55668=CARTESIAN_POINT('Ctrl Pts',(28.4149913590877,-6.32339008786157,-23.8447623293154));
#55669=CARTESIAN_POINT('Ctrl Pts',(28.4068221694186,-6.32341291376157,-23.84556081053));
#55670=CARTESIAN_POINT('Ctrl Pts',(28.3986518600687,-6.32341291376157,-23.84556081053));
#55671=CARTESIAN_POINT('',(29.8128654224418,-5.12417432950691,-41.4023069180066));
#55672=CARTESIAN_POINT('Ctrl Pts',(28.3986517624269,-5.70958248368321,-41.4227498212173));
#55673=CARTESIAN_POINT('Ctrl Pts',(28.6588742568157,-5.70839872374016,-41.4227084834091));
#55674=CARTESIAN_POINT('Ctrl Pts',(28.9189928508577,-5.65819216478302,-41.4209552317368));
#55675=CARTESIAN_POINT('Ctrl Pts',(29.1596528972355,-5.55922962494761,-41.4174993836949));
#55676=CARTESIAN_POINT('Ctrl Pts',(29.4032145930775,-5.45907388912886,-41.4140018683311));
#55677=CARTESIAN_POINT('Ctrl Pts',(29.6266359865425,-5.31029031946562,-41.4088062315908));
#55678=CARTESIAN_POINT('Ctrl Pts',(29.8128654224418,-5.12417432950691,-41.4023069180067));
#55679=CARTESIAN_POINT('Origin',(28.3986518600687,-3.71082226782523,-41.35295157645));
#55680=CARTESIAN_POINT('Ctrl Pts',(30.3978427143993,-5.1033899624953,-3.10500278752581));
#55681=CARTESIAN_POINT('Ctrl Pts',(30.3973039006034,-5.12236081380098,-3.10434192259717));
#55682=CARTESIAN_POINT('Ctrl Pts',(30.3964954991832,-5.1413238534164,-3.10296585236754));
#55683=CARTESIAN_POINT('Ctrl Pts',(30.3954218545727,-5.16026822560064,-3.10087511601755));
#55684=CARTESIAN_POINT('Ctrl Pts',(30.3943478075562,-5.17921969820549,-3.09878359605186));
#55685=CARTESIAN_POINT('Ctrl Pts',(30.3930083150318,-5.19815250977801,-3.09597687265305));
#55686=CARTESIAN_POINT('Ctrl Pts',(30.3914059055187,-5.21705634593043,-3.09246034360376));
#55687=CARTESIAN_POINT('Ctrl Pts',(30.3882077090111,-5.2547858915121,-3.08544181879299));
#55688=CARTESIAN_POINT('Ctrl Pts',(30.3839634243886,-5.29240064137975,-3.07559924501195));
#55689=CARTESIAN_POINT('Ctrl Pts',(30.3787002002913,-5.32983552552468,-3.06296970820421));
#55690=CARTESIAN_POINT('Ctrl Pts',(30.3760808430383,-5.3484658048907,-3.05668434618517));
#55691=CARTESIAN_POINT('Ctrl Pts',(30.37320879095,-5.36705139073657,-3.04970786231936));
#55692=CARTESIAN_POINT('Ctrl Pts',(30.3700906888827,-5.38559006980163,-3.04203147655858));
#55693=CARTESIAN_POINT('Ctrl Pts',(30.366987511005,-5.40404001708223,-3.0343918323264));
#55694=CARTESIAN_POINT('Ctrl Pts',(30.3636406468549,-5.42244354609867,-3.02605885408994));
#55695=CARTESIAN_POINT('Ctrl Pts',(30.3600471996893,-5.4407871039663,-3.01706075659924));
#55696=CARTESIAN_POINT('Ctrl Pts',(30.352903873473,-5.47725181647727,-2.99917365746004));
#55697=CARTESIAN_POINT('Ctrl Pts',(30.3447865187296,-5.51348053175161,-2.97866163132209));
#55698=CARTESIAN_POINT('Ctrl Pts',(30.3357499566625,-5.54945824230206,-2.95540934085951));
#55699=CARTESIAN_POINT('Ctrl Pts',(30.3313323709138,-5.56704619447016,-2.94404229814896));
#55700=CARTESIAN_POINT('Ctrl Pts',(30.3266949762074,-5.58457390141832,-2.93201965312418));
#55701=CARTESIAN_POINT('Ctrl Pts',(30.3218436043174,-5.60203793161479,-2.91932375329463));
#55702=CARTESIAN_POINT('Ctrl Pts',(30.3105972956802,-5.6425225364017,-2.88989248907717));
#55703=CARTESIAN_POINT('Ctrl Pts',(30.2982017395818,-5.68266834739962,-2.85684339226231));
#55704=CARTESIAN_POINT('Ctrl Pts',(30.28466969334,-5.72236379535183,-2.82032086939589));
#55705=CARTESIAN_POINT('Ctrl Pts',(30.3978427143993,-5.1033899624953,-3.10500278752581));
#55706=CARTESIAN_POINT('Ctrl Pts',(30.3973042380623,-5.12234893236181,-3.1043423364967));
#55707=CARTESIAN_POINT('Ctrl Pts',(30.3956876346806,-5.16028334615557,-3.10159107925157));
#55708=CARTESIAN_POINT('Ctrl Pts',(30.3903281866802,-5.23603121276121,-3.09036094940057));
#55709=CARTESIAN_POINT('Ctrl Pts',(30.3818230161291,-5.31132431427857,-3.07063364737641));
#55710=CARTESIAN_POINT('Ctrl Pts',(30.3703282661252,-5.385681279486,-3.04271037688964));
#55711=CARTESIAN_POINT('Ctrl Pts',(30.3535839935484,-5.47771569648392,-3.00101892931325));
#55712=CARTESIAN_POINT('Ctrl Pts',(30.3235756484853,-5.60334997504689,-2.92488330868053));
#55713=CARTESIAN_POINT('Ctrl Pts',(30.203860125891,-5.97895809880421,-2.60406235774883));
#55714=CARTESIAN_POINT('Ctrl Pts',(30.0414775723154,-6.23620138357821,-2.14436059487824));
#55715=CARTESIAN_POINT('Ctrl Pts',(29.9219762660785,-6.39337309856157,-1.66847954264119));
#55716=CARTESIAN_POINT('Ctrl Pts',(30.3984360892073,-5.1034068361681,-2.50698262732638));
#55717=CARTESIAN_POINT('Ctrl Pts',(30.3983243301887,-5.11471535563155,-2.50658901569755));
#55718=CARTESIAN_POINT('Ctrl Pts',(30.3979213722882,-5.13743154427247,-2.50490185506087));
#55719=CARTESIAN_POINT('Ctrl Pts',(30.3968181932398,-5.18329717171641,-2.49808732814269));
#55720=CARTESIAN_POINT('Ctrl Pts',(30.3948642917019,-5.23012365178291,-2.48596302580291));
#55721=CARTESIAN_POINT('Ctrl Pts',(30.3920448601431,-5.27817742744785,-2.46856897399429));
#55722=CARTESIAN_POINT('Ctrl Pts',(30.3876968868287,-5.33938878019557,-2.44234086686315));
#55723=CARTESIAN_POINT('Ctrl Pts',(30.377683687786,-5.42839375640571,-2.39289155316405));
#55724=CARTESIAN_POINT('Ctrl Pts',(30.3328783046309,-5.72263970598828,-2.1776381725411));
#55725=CARTESIAN_POINT('Ctrl Pts',(30.2156325909704,-5.99948584467022,-1.8255032898328));
#55726=CARTESIAN_POINT('Ctrl Pts',(30.1133570277303,-6.17645435304817,-1.43431705455055));
#55727=CARTESIAN_POINT('Ctrl Pts',(30.9002796768307,-5.11767765537262,-1.47175040085504));
#55728=CARTESIAN_POINT('Ctrl Pts',(30.9002609141152,-5.12075598823654,-1.47195275742511));
#55729=CARTESIAN_POINT('Ctrl Pts',(30.9002391329257,-5.12702886202318,-1.47243415206444));
#55730=CARTESIAN_POINT('Ctrl Pts',(30.9001250840402,-5.14061165707212,-1.47358287770508));
#55731=CARTESIAN_POINT('Ctrl Pts',(30.8998345920205,-5.15644500087947,-1.47487460146953));
#55732=CARTESIAN_POINT('Ctrl Pts',(30.8987592566092,-5.17575187612354,-1.47557076844127));
#55733=CARTESIAN_POINT('Ctrl Pts',(30.8968078968536,-5.20306639642514,-1.47581361921149));
#55734=CARTESIAN_POINT('Ctrl Pts',(30.8900995263357,-5.25102669584249,-1.47217263692728));
#55735=CARTESIAN_POINT('Ctrl Pts',(30.8510661706758,-5.4507509267017,-1.43526155145815));
#55736=CARTESIAN_POINT('Ctrl Pts',(30.7181596482086,-5.73256799424045,-1.27434019958336));
#55737=CARTESIAN_POINT('Ctrl Pts',(30.5899594240343,-5.91834023367075,-1.02938983138676));
#55738=CARTESIAN_POINT('Ctrl Pts',(31.9486994638615,-5.14749134553523,-1.10698805298358));
#55739=CARTESIAN_POINT('Ctrl Pts',(31.9479376768807,-5.15579687377591,-1.10715259030765));
#55740=CARTESIAN_POINT('Ctrl Pts',(31.9456662768294,-5.17245342164251,-1.10730890377153));
#55741=CARTESIAN_POINT('Ctrl Pts',(31.9381084176587,-5.2060608599135,-1.10701342808844));
#55742=CARTESIAN_POINT('Ctrl Pts',(31.9260906548343,-5.24030443817751,-1.1056549974046));
#55743=CARTESIAN_POINT('Ctrl Pts',(31.9096325238473,-5.27546643803702,-1.10304250882507));
#55744=CARTESIAN_POINT('Ctrl Pts',(31.8855452873383,-5.32025225811017,-1.09863818955687));
#55745=CARTESIAN_POINT('Ctrl Pts',(31.8414410689141,-5.38546222512451,-1.08840901916337));
#55746=CARTESIAN_POINT('Ctrl Pts',(31.6617114699848,-5.60163837174648,-1.03543277916604));
#55747=CARTESIAN_POINT('Ctrl Pts',(31.3946357123709,-5.80760992517296,-0.907815526386349));
#55748=CARTESIAN_POINT('Ctrl Pts',(31.1887812601625,-5.93892728673232,-0.738518514784524));
#55749=CARTESIAN_POINT('Ctrl Pts',(32.3970335687299,-5.16024052697695,-1.10698805298358));
#55750=CARTESIAN_POINT('Ctrl Pts',(32.3959566160558,-5.17278510591638,-1.10698805298357));
#55751=CARTESIAN_POINT('Ctrl Pts',(32.3927234092925,-5.19786864593107,-1.10651387842874));
#55752=CARTESIAN_POINT('Ctrl Pts',(32.3820045132917,-5.24788946994151,-1.10366461794987));
#55753=CARTESIAN_POINT('Ctrl Pts',(32.3649941721894,-5.29751103880355,-1.09799209019342));
#55754=CARTESIAN_POINT('Ctrl Pts',(32.3420046721817,-5.34641812976108,-1.08959062547652));
#55755=CARTESIAN_POINT('Ctrl Pts',(32.3085161270281,-5.40686990854498,-1.07682729184201));
#55756=CARTESIAN_POINT('Ctrl Pts',(32.2484994369019,-5.48916929226153,-1.05302902622625));
#55757=CARTESIAN_POINT('Ctrl Pts',(32.0090683917133,-5.73414259113989,-0.95097094128286));
#55758=CARTESIAN_POINT('Ctrl Pts',(31.684303284562,-5.89914531763243,-0.801486772630289));
#55759=CARTESIAN_POINT('Ctrl Pts',(31.4453006720882,-5.99770650873178,-0.645480756961595));
#55760=CARTESIAN_POINT('',(30.2003481940533,-6.15937555564427,-1.37938253417266));
#55761=CARTESIAN_POINT('Ctrl Pts',(30.2003480234387,-6.15937565626623,-1.37938270925623));
#55762=CARTESIAN_POINT('Ctrl Pts',(30.1997372536135,-6.14855267340145,-1.43115995091215));
#55763=CARTESIAN_POINT('Ctrl Pts',(30.1995359272486,-6.13695991367809,-1.48442076816607));
#55764=CARTESIAN_POINT('Ctrl Pts',(30.1997975107238,-6.12461271797133,-1.53859852517557));
#55765=CARTESIAN_POINT('Ctrl Pts',(30.2000525539002,-6.11257423576134,-1.59142169080981));
#55766=CARTESIAN_POINT('Ctrl Pts',(30.2007474957268,-6.09981816275405,-1.64511650160913));
#55767=CARTESIAN_POINT('Ctrl Pts',(30.2018968135846,-6.08638111665344,-1.69918493608634));
#55768=CARTESIAN_POINT('Ctrl Pts',(30.2030380932713,-6.07303804740482,-1.75287522337064));
#55769=CARTESIAN_POINT('Ctrl Pts',(30.2046272132001,-6.05902309068861,-1.80693393849715));
#55770=CARTESIAN_POINT('Ctrl Pts',(30.2066458405348,-6.04440060583936,-1.86090068558211));
#55771=CARTESIAN_POINT('Ctrl Pts',(30.2086607884787,-6.02980477367412,-1.91476906644054));
#55772=CARTESIAN_POINT('Ctrl Pts',(30.2111033882973,-6.01460327168615,-1.96854589286456));
#55773=CARTESIAN_POINT('Ctrl Pts',(30.2139265903612,-5.99889435505899,-2.02179986896887));
#55774=CARTESIAN_POINT('Ctrl Pts',(30.2158382759787,-5.98825731622756,-2.05785993760339));
#55775=CARTESIAN_POINT('Ctrl Pts',(30.2179238695504,-5.97738834688475,-2.09368083206354));
#55776=CARTESIAN_POINT('Ctrl Pts',(30.2201623935889,-5.96632799801185,-2.12913519376783));
#55777=CARTESIAN_POINT('Ctrl Pts',(30.224040480518,-5.94716671421195,-2.19055740516164));
#55778=CARTESIAN_POINT('Ctrl Pts',(30.2284125659921,-5.92740439000892,-2.25078777409523));
#55779=CARTESIAN_POINT('Ctrl Pts',(30.2331695718603,-5.90731236841133,-2.30994382756718));
#55780=CARTESIAN_POINT('Ctrl Pts',(30.2387662243024,-5.88367395701179,-2.37954136019727));
#55781=CARTESIAN_POINT('Ctrl Pts',(30.2448953329536,-5.8595772007707,-2.44765374798041));
#55782=CARTESIAN_POINT('Ctrl Pts',(30.2514168839128,-5.83540852686883,-2.51445896106733));
#55783=CARTESIAN_POINT('Ctrl Pts',(30.2572503153032,-5.81379000362421,-2.57421524135997));
#55784=CARTESIAN_POINT('Ctrl Pts',(30.2633986471262,-5.79211129534507,-2.63292644486638));
#55785=CARTESIAN_POINT('Ctrl Pts',(30.2697822219105,-5.77064598110958,-2.69069160102649));
#55786=CARTESIAN_POINT('Ctrl Pts',(30.2746161962986,-5.75439133026701,-2.73443437757975));
#55787=CARTESIAN_POINT('Ctrl Pts',(30.2795855024489,-5.7382588062387,-2.77763424694343));
#55788=CARTESIAN_POINT('Ctrl Pts',(30.2846606276079,-5.72237780115748,-2.82031750782205));
#55789=CARTESIAN_POINT('Origin',(31.2811526784952,-7.26397582457733,-1.52878141134589));
#55790=CARTESIAN_POINT('Ctrl Pts',(30.2003482761263,-6.15937550016877,-1.37938248227199));
#55791=CARTESIAN_POINT('Ctrl Pts',(30.0977780230378,-6.31635912952893,-1.04330983767038));
#55792=CARTESIAN_POINT('Ctrl Pts',(29.998166537544,-6.42973765834414,-0.613703887179679));
#55793=CARTESIAN_POINT('Ctrl Pts',(29.998166537544,-6.44553694220581,-0.161271592828393));
#55794=CARTESIAN_POINT('Ctrl Pts',(30.5357475906262,-5.9521481215846,-1.07825922027325));
#55795=CARTESIAN_POINT('Ctrl Pts',(30.4255371183421,-6.1178026625244,-0.83901631144338));
#55796=CARTESIAN_POINT('Ctrl Pts',(30.3109492438052,-6.24136348494759,-0.506911438690183));
#55797=CARTESIAN_POINT('Ctrl Pts',(30.3109492438052,-6.25366747150407,-0.154571363269514));
#55798=CARTESIAN_POINT('Ctrl Pts',(30.9893894978969,-5.89323837542893,-0.810836482264212));
#55799=CARTESIAN_POINT('Ctrl Pts',(30.8272020121222,-6.03550424815262,-0.64903431254248));
#55800=CARTESIAN_POINT('Ctrl Pts',(30.6773993452682,-6.14125010746552,-0.40831272250888));
#55801=CARTESIAN_POINT('Ctrl Pts',(30.6773993452682,-6.15023708022167,-0.1509594944171));
#55802=CARTESIAN_POINT('Ctrl Pts',(31.4453006720882,-5.99770650873178,-0.645480756961599));
#55803=CARTESIAN_POINT('Ctrl Pts',(31.2294377346883,-6.08672523536463,-0.504578879589875));
#55804=CARTESIAN_POINT('Ctrl Pts',(31.0444031711333,-6.14390688842389,-0.332232470067615));
#55805=CARTESIAN_POINT('Ctrl Pts',(31.0444031711333,-6.15023708022167,-0.1509594944171));
#55806=CARTESIAN_POINT('',(30.2489197820251,-6.31514169237794,-0.156718087238358));
#55807=CARTESIAN_POINT('Ctrl Pts',(30.2489195733112,-6.31514178269115,-0.156718093526283));
#55808=CARTESIAN_POINT('Ctrl Pts',(30.2481065908569,-6.3147435269282,-0.178221182212054));
#55809=CARTESIAN_POINT('Ctrl Pts',(30.2472538329353,-6.31420027293277,-0.199612701710829));
#55810=CARTESIAN_POINT('Ctrl Pts',(30.2463570602642,-6.31348309042262,-0.221500059952792));
#55811=CARTESIAN_POINT('Ctrl Pts',(30.2454771275415,-6.31277937544653,-0.242976408809557));
#55812=CARTESIAN_POINT('Ctrl Pts',(30.244554665655,-6.31190803549255,-0.264930308055924));
#55813=CARTESIAN_POINT('Ctrl Pts',(30.2435836510265,-6.31081072268611,-0.287897058905105));
#55814=CARTESIAN_POINT('Ctrl Pts',(30.2431224875213,-6.31028957644872,-0.298804646714087));
#55815=CARTESIAN_POINT('Ctrl Pts',(30.2426503560325,-6.30971701842264,-0.309940110509224));
#55816=CARTESIAN_POINT('Ctrl Pts',(30.2421666141311,-6.30908438821783,-0.321357397736417));
#55817=CARTESIAN_POINT('Ctrl Pts',(30.2413851826145,-6.3080624441213,-0.339800761950455));
#55818=CARTESIAN_POINT('Ctrl Pts',(30.2405541309184,-6.30688584829179,-0.359021018603753));
#55819=CARTESIAN_POINT('Ctrl Pts',(30.2397029902119,-6.30558614718631,-0.378315716880384));
#55820=CARTESIAN_POINT('Ctrl Pts',(30.2388418762188,-6.30427121676378,-0.39783650181346));
#55821=CARTESIAN_POINT('Ctrl Pts',(30.2379603152121,-6.30283052373102,-0.417433339422044));
#55822=CARTESIAN_POINT('Ctrl Pts',(30.2370910479713,-6.3013285236945,-0.436422500272682));
#55823=CARTESIAN_POINT('Ctrl Pts',(30.2361630312137,-6.29972501082922,-0.45669504553523));
#55824=CARTESIAN_POINT('Ctrl Pts',(30.2352491815938,-6.29805210937214,-0.476275041328224));
#55825=CARTESIAN_POINT('Ctrl Pts',(30.2343896096153,-6.29641900250077,-0.494381856343943));
#55826=CARTESIAN_POINT('Ctrl Pts',(30.2342630135234,-6.29617848169198,-0.497048592898937));
#55827=CARTESIAN_POINT('Ctrl Pts',(30.2341375927861,-6.2959388658552,-0.499683456707338));
#55828=CARTESIAN_POINT('Ctrl Pts',(30.2340134729649,-6.29570054265666,-0.502284033943261));
#55829=CARTESIAN_POINT('Ctrl Pts',(30.233243327555,-6.2942217819259,-0.518420236869816));
#55830=CARTESIAN_POINT('Ctrl Pts',(30.232529372363,-6.29280061836885,-0.533170350587999));
#55831=CARTESIAN_POINT('Ctrl Pts',(30.2318378308833,-6.29137601618602,-0.54741958391264));
#55832=CARTESIAN_POINT('Ctrl Pts',(30.2311229075478,-6.28990324647621,-0.562150601091694));
#55833=CARTESIAN_POINT('Ctrl Pts',(30.2304318207001,-6.28842630808351,-0.576346004163707));
#55834=CARTESIAN_POINT('Ctrl Pts',(30.2297274601555,-6.28684940798894,-0.590935558886967));
#55835=CARTESIAN_POINT('Ctrl Pts',(30.2290411370576,-6.28531288955892,-0.60515150052798));
#55836=CARTESIAN_POINT('Ctrl Pts',(30.2283420783149,-6.28368122495123,-0.619741813306623));
#55837=CARTESIAN_POINT('Ctrl Pts',(30.2275979306173,-6.2818448374876,-0.635523137241837));
#55838=CARTESIAN_POINT('Ctrl Pts',(30.2274114403665,-6.28138462191506,-0.639478082031017));
#55839=CARTESIAN_POINT('Ctrl Pts',(30.2272221342992,-6.28091145098937,-0.643507597505331));
#55840=CARTESIAN_POINT('Ctrl Pts',(30.2270295420084,-6.28042340376377,-0.647624046348132));
#55841=CARTESIAN_POINT('Ctrl Pts',(30.2263229894013,-6.27863293209806,-0.662725832875605));
#55842=CARTESIAN_POINT('Ctrl Pts',(30.22555031621,-6.27664035408647,-0.679071881010929));
#55843=CARTESIAN_POINT('Ctrl Pts',(30.2247564926628,-6.27453931428527,-0.695779492865291));
#55844=CARTESIAN_POINT('Ctrl Pts',(30.2239637825112,-6.27244122134622,-0.712463671070856));
#55845=CARTESIAN_POINT('Ctrl Pts',(30.2231501453454,-6.27023527542452,-0.729508055056361));
#55846=CARTESIAN_POINT('Ctrl Pts',(30.2223580245481,-6.2680358103134,-0.746081694630697));
#55847=CARTESIAN_POINT('Ctrl Pts',(30.221506237805,-6.2656706720288,-0.763903732031577));
#55848=CARTESIAN_POINT('Ctrl Pts',(30.2206795390415,-6.26331362832863,-0.781181369887901));
#55849=CARTESIAN_POINT('Ctrl Pts',(30.2199248554032,-6.261124384411,-0.79694175615927));
#55850=CARTESIAN_POINT('Ctrl Pts',(30.2195848088155,-6.26013795130716,-0.804043096773831));
#55851=CARTESIAN_POINT('Ctrl Pts',(30.2192592867487,-6.25918574906563,-0.810837179869243));
#55852=CARTESIAN_POINT('Ctrl Pts',(30.2189521171474,-6.2582828502863,-0.817238236228967));
#55853=CARTESIAN_POINT('Ctrl Pts',(30.2182952114257,-6.25635193208428,-0.830927385577689));
#55854=CARTESIAN_POINT('Ctrl Pts',(30.2177317531666,-6.254657750876,-0.842731237081333));
#55855=CARTESIAN_POINT('Ctrl Pts',(30.2172127636191,-6.25305706572123,-0.853745196621019));
#55856=CARTESIAN_POINT('Ctrl Pts',(30.2166591676185,-6.25134964617043,-0.865493571867571));
#55857=CARTESIAN_POINT('Ctrl Pts',(30.21615614064,-6.24974848429816,-0.87634219874084));
#55858=CARTESIAN_POINT('Ctrl Pts',(30.2156511474031,-6.24806517026208,-0.887561786745409));
#55859=CARTESIAN_POINT('Ctrl Pts',(30.2151592559848,-6.24642552903924,-0.898490287667528));
#55860=CARTESIAN_POINT('Ctrl Pts',(30.2146653512434,-6.24470806658402,-0.909770640743217));
#55861=CARTESIAN_POINT('Ctrl Pts',(30.2141282767329,-6.24272563318277,-0.922532438998372));
#55862=CARTESIAN_POINT('Ctrl Pts',(30.2139570773108,-6.24209370698649,-0.926600426666503));
#55863=CARTESIAN_POINT('Ctrl Pts',(30.2137815604912,-6.24143474404221,-0.93081858875752));
#55864=CARTESIAN_POINT('Ctrl Pts',(30.2136006217274,-6.24074232214359,-0.935222436571178));
#55865=CARTESIAN_POINT('Ctrl Pts',(30.2129913077891,-6.23841058125393,-0.950052458613339));
#55866=CARTESIAN_POINT('Ctrl Pts',(30.2122894887693,-6.2357018105125,-0.967069852881982));
#55867=CARTESIAN_POINT('Ctrl Pts',(30.2115522056904,-6.23274099070629,-0.985284498277766));
#55868=CARTESIAN_POINT('Ctrl Pts',(30.2108373793893,-6.22987035399876,-1.0029443469379));
#55869=CARTESIAN_POINT('Ctrl Pts',(30.2100895162609,-6.22676250524296,-1.02172928067315));
#55870=CARTESIAN_POINT('Ctrl Pts',(30.2093544621964,-6.22354354303921,-1.04078451260031));
#55871=CARTESIAN_POINT('Ctrl Pts',(30.2085907404459,-6.22019903878099,-1.0605829135406));
#55872=CARTESIAN_POINT('Ctrl Pts',(30.2078412006212,-6.21673435601281,-1.08067343685875));
#55873=CARTESIAN_POINT('Ctrl Pts',(30.2071453313702,-6.21330847675058,-1.10015024376618));
#55874=CARTESIAN_POINT('Ctrl Pts',(30.2070730357548,-6.2129525534945,-1.10217373846697));
#55875=CARTESIAN_POINT('Ctrl Pts',(30.2070013065963,-6.21259706549399,-1.10419064980873));
#55876=CARTESIAN_POINT('Ctrl Pts',(30.2069301790363,-6.21224220236561,-1.10619998880829));
#55877=CARTESIAN_POINT('Ctrl Pts',(30.2057860760491,-6.20653414819301,-1.13852066386103));
#55878=CARTESIAN_POINT('Ctrl Pts',(30.2048272578811,-6.20100101210008,-1.16872380768784));
#55879=CARTESIAN_POINT('Ctrl Pts',(30.2040266378888,-6.19570049445144,-1.19690144467984));
#55880=CARTESIAN_POINT('Ctrl Pts',(30.2031898920959,-6.19016080535387,-1.22635052093751));
#55881=CARTESIAN_POINT('Ctrl Pts',(30.2025257446085,-6.1848752922399,-1.25358673908166));
#55882=CARTESIAN_POINT('Ctrl Pts',(30.2019960818797,-6.17990805793099,-1.27865606650634));
#55883=CARTESIAN_POINT('Ctrl Pts',(30.2014193026733,-6.17449896020331,-1.3059554515513));
#55884=CARTESIAN_POINT('Ctrl Pts',(30.201001702467,-6.16946747571669,-1.33068493592863));
#55885=CARTESIAN_POINT('Ctrl Pts',(30.2006896121874,-6.16489207997456,-1.35284103555939));
#55886=CARTESIAN_POINT('Ctrl Pts',(30.2005585785178,-6.1629710624565,-1.3621434561414));
#55887=CARTESIAN_POINT('Ctrl Pts',(30.2004461214028,-6.16113037800427,-1.37099155771255));
#55888=CARTESIAN_POINT('Ctrl Pts',(30.2003482761263,-6.15937550016876,-1.37938248227199));
#55889=CARTESIAN_POINT('Origin',(30.9433459628728,-7.66212252038015,-0.20375569737081));
#55890=CARTESIAN_POINT('Origin',(31.0444031711332,-7.40060053045911,-21.6526517334055));
#55891=CARTESIAN_POINT('',(30.8040579170518,-6.41260751594428,6.94704050558291));
#55892=CARTESIAN_POINT('Origin',(30.91387689114,-5.43861726815735,-64.0418222587551));
#55893=CARTESIAN_POINT('Origin',(31.0444031711332,-8.39932379067181,6.94704050558291));
#55894=CARTESIAN_POINT('Origin',(30.3986518600687,-6.15023708022164,6.94704050558291));
#55895=CARTESIAN_POINT('Ctrl Pts',(30.8040579170518,-6.41260751594428,6.94704050558292));
#55896=CARTESIAN_POINT('Ctrl Pts',(30.782770736413,-6.41518589716321,6.94704050558292));
#55897=CARTESIAN_POINT('Ctrl Pts',(30.7614031233466,-6.41711376169304,6.94704050558286));
#55898=CARTESIAN_POINT('Ctrl Pts',(30.7185954397276,-6.41968934184068,6.94704050558286));
#55899=CARTESIAN_POINT('Ctrl Pts',(30.6971506871248,-6.4203373682716,6.94704050558291));
#55900=CARTESIAN_POINT('Ctrl Pts',(30.6757083642307,-6.42035527739404,6.94704050558291));
#55901=CARTESIAN_POINT('Ctrl Pts',(29.5778720781454,-6.39479222900049,-1.2153518151356));
#55902=CARTESIAN_POINT('Ctrl Pts',(29.5088661936825,-6.39397576358446,-1.47604886482683));
#55903=CARTESIAN_POINT('Ctrl Pts',(29.3954373775613,-6.39232267049508,-2.00388076413524));
#55904=CARTESIAN_POINT('Ctrl Pts',(29.3446803310128,-6.39063675619909,-2.54219246033795));
#55905=CARTESIAN_POINT('Ctrl Pts',(29.3416571444907,-6.38979222556774,-2.81185072098513));
#55906=CARTESIAN_POINT('Ctrl Pts',(29.6905905925123,-6.39469878688029,-1.24518784318496));
#55907=CARTESIAN_POINT('Ctrl Pts',(29.6357871985022,-6.39391968467358,-1.50611579894385));
#55908=CARTESIAN_POINT('Ctrl Pts',(29.552442963718,-6.39204120934847,-2.03031337328686));
#55909=CARTESIAN_POINT('Ctrl Pts',(29.5357173005523,-6.39037551460605,-2.55611961317711));
#55910=CARTESIAN_POINT('Ctrl Pts',(29.5469320380576,-6.3897850180708,-2.81415207160241));
#55911=CARTESIAN_POINT('Ctrl Pts',(29.9159959597589,-6.3532987282131,-1.30472244486841));
#55912=CARTESIAN_POINT('Ctrl Pts',(29.8895539703692,-6.34260907324076,-1.56607166458847));
#55913=CARTESIAN_POINT('Ctrl Pts',(29.8665812353683,-6.31735506834629,-2.082901126815));
#55914=CARTESIAN_POINT('Ctrl Pts',(29.9176511903119,-6.27848480217473,-2.58354798870224));
#55915=CARTESIAN_POINT('Ctrl Pts',(29.956879393229,-6.25917379804792,-2.81833900857992));
#55916=CARTESIAN_POINT('Ctrl Pts',(30.1141075500477,-6.23452723803847,-1.3567901330612));
#55917=CARTESIAN_POINT('Ctrl Pts',(30.1062590240104,-6.19673963463117,-1.61677276971956));
#55918=CARTESIAN_POINT('Ctrl Pts',(30.1163646225058,-6.10701175111278,-2.12275374217615));
#55919=CARTESIAN_POINT('Ctrl Pts',(30.1789156092992,-5.97713465105513,-2.60048149044536));
#55920=CARTESIAN_POINT('Ctrl Pts',(30.2163859924958,-5.91597325212404,-2.82017352860674));
#55921=CARTESIAN_POINT('Ctrl Pts',(30.2003482761263,-6.15937550016875,-1.37938248227201));
#55922=CARTESIAN_POINT('Ctrl Pts',(30.1973337950942,-6.10531008038249,-1.63789555339285));
#55923=CARTESIAN_POINT('Ctrl Pts',(30.2124896911008,-5.97820677744461,-2.13701782754885));
#55924=CARTESIAN_POINT('Ctrl Pts',(30.2590243371209,-5.80259779214018,-2.60471072597583));
#55925=CARTESIAN_POINT('Ctrl Pts',(30.2846624289129,-5.72237216456576,-2.8203326572518));
#55926=CARTESIAN_POINT('Ctrl Pts',(29.3416571444907,-6.38979222556774,-2.81185072098492));
#55927=CARTESIAN_POINT('Ctrl Pts',(29.5469320380575,-6.3897850180708,-2.81415207160226));
#55928=CARTESIAN_POINT('Ctrl Pts',(29.7518916620487,-6.32445954878561,-2.81624532033738));
#55929=CARTESIAN_POINT('Ctrl Pts',(29.9192551506582,-6.20600660729901,-2.81775068458852));
#55930=CARTESIAN_POINT('Ctrl Pts',(30.0866186297628,-6.08755367253957,-2.81925604875417));
#55931=CARTESIAN_POINT('Ctrl Pts',(30.216385977756,-5.91597327161316,-2.82017352850261));
#55932=CARTESIAN_POINT('Ctrl Pts',(30.2846624172801,-5.72237219755115,-2.82033265722479));
#55933=CARTESIAN_POINT('Origin',(29.6594399398754,-5.62602281679383,-1.23453495866666));
#55934=CARTESIAN_POINT('Ctrl Pts',(29.3416571444907,-6.38979222556774,-2.81185072098492));
#55935=CARTESIAN_POINT('Ctrl Pts',(29.2831097174459,-6.37343693449853,-8.03408799502698));
#55936=CARTESIAN_POINT('Ctrl Pts',(29.1108476504658,-6.34881698620365,-15.8952267009317));
#55937=CARTESIAN_POINT('Ctrl Pts',(28.7503682474342,-6.32813570244677,-22.4987515451669));
#55938=CARTESIAN_POINT('Ctrl Pts',(28.5159422064383,-6.32401718251999,-23.8137931536886));
#55939=CARTESIAN_POINT('Ctrl Pts',(28.3986518600687,-6.32401718251999,-23.8137931536886));
#55940=CARTESIAN_POINT('Ctrl Pts',(29.5469320380575,-6.3897850180708,-2.81415207160226));
#55941=CARTESIAN_POINT('Ctrl Pts',(29.4589661408048,-6.37297307726648,-8.03734918584338));
#55942=CARTESIAN_POINT('Ctrl Pts',(29.2379244928858,-6.34876209311063,-15.8995916297537));
#55943=CARTESIAN_POINT('Ctrl Pts',(28.8089940261708,-6.32794724311896,-22.5039033992353));
#55944=CARTESIAN_POINT('Ctrl Pts',(28.5354938873461,-6.32400059695374,-23.8190889177267));
#55945=CARTESIAN_POINT('Ctrl Pts',(28.3986518600687,-6.32400059695374,-23.8190889177267));
#55946=CARTESIAN_POINT('Ctrl Pts',(29.9568512860399,-6.25913407950041,-2.8183385690725));
#55947=CARTESIAN_POINT('Ctrl Pts',(29.8110106266175,-6.28149094887448,-8.04358340404471));
#55948=CARTESIAN_POINT('Ctrl Pts',(29.4920971940908,-6.30545776767645,-15.9081861585605));
#55949=CARTESIAN_POINT('Ctrl Pts',(28.926400832833,-6.32124050784209,-22.514188769845));
#55950=CARTESIAN_POINT('Ctrl Pts',(28.5745972491096,-6.32388328823873,-23.8296801822898));
#55951=CARTESIAN_POINT('Ctrl Pts',(28.3986518600687,-6.32388328823873,-23.8296801822898));
#55952=CARTESIAN_POINT('Ctrl Pts',(30.2163859924955,-5.91597325212441,-2.82017352860682));
#55953=CARTESIAN_POINT('Ctrl Pts',(30.0745405018405,-6.02566104668581,-8.0473741178943));
#55954=CARTESIAN_POINT('Ctrl Pts',(29.7208648204522,-6.17865921248771,-15.9153016406338));
#55955=CARTESIAN_POINT('Ctrl Pts',(29.043431918116,-6.29994231691176,-22.5241873189308));
#55956=CARTESIAN_POINT('Ctrl Pts',(28.6136907411312,-6.32359773416756,-23.8402682465723));
#55957=CARTESIAN_POINT('Ctrl Pts',(28.3986518600687,-6.32359773416756,-23.8402682465723));
#55958=CARTESIAN_POINT('Ctrl Pts',(30.2846624289127,-5.72237216456624,-2.8203326572519));
#55959=CARTESIAN_POINT('Ctrl Pts',(30.1675675748231,-5.8718239314075,-8.04836004134335));
#55960=CARTESIAN_POINT('Ctrl Pts',(29.8230434408629,-6.09679667916478,-15.9182147162537));
#55961=CARTESIAN_POINT('Ctrl Pts',(29.1020846347997,-6.2857786046427,-22.5290611610895));
#55962=CARTESIAN_POINT('Ctrl Pts',(28.6332325528079,-6.32341291376157,-23.84556081053));
#55963=CARTESIAN_POINT('Ctrl Pts',(28.3986518600687,-6.32341291376157,-23.84556081053));
#55964=CARTESIAN_POINT('Origin',(28.3986518600687,-5.32402208674247,-23.8106613138275));
#55965=CARTESIAN_POINT('Origin',(30.3986518600687,-5.32402208674247,-23.8106613138275));
#55966=CARTESIAN_POINT('Ctrl Pts',(30.2468485905214,-6.31455926834103,-0.19916409883381));
#55967=CARTESIAN_POINT('Ctrl Pts',(30.4239724958171,-6.36443726692507,3.43617250180219));
#55968=CARTESIAN_POINT('Ctrl Pts',(30.6123113913989,-6.39757693024316,5.85154269333118));
#55969=CARTESIAN_POINT('Ctrl Pts',(30.8040579170518,-6.41260751594428,6.94704050558292));
#55970=CARTESIAN_POINT('Ctrl Pts',(30.1206322704648,-6.36979475458057,-0.19011586947835));
#55971=CARTESIAN_POINT('Ctrl Pts',(30.3221475952709,-6.39449360016498,3.44595233669397));
#55972=CARTESIAN_POINT('Ctrl Pts',(30.5404830191982,-6.41057287142735,5.86182818302469));
#55973=CARTESIAN_POINT('Ctrl Pts',(30.7639299271084,-6.41783516457671,6.95755572756532));
#55974=CARTESIAN_POINT('Ctrl Pts',(29.9829142720733,-6.39803525043794,-0.180142802495567));
#55975=CARTESIAN_POINT('Ctrl Pts',(30.2168364504332,-6.40934662435246,3.4562568721267));
#55976=CARTESIAN_POINT('Ctrl Pts',(30.4676143697473,-6.41699197053776,5.87234028100023));
#55977=CARTESIAN_POINT('Ctrl Pts',(30.7234865848838,-6.42042180941726,6.96816198502106));
#55978=CARTESIAN_POINT('Ctrl Pts',(29.8452109561177,-6.39806584226375,-0.170082460805472));
#55979=CARTESIAN_POINT('Ctrl Pts',(30.1115705981834,-6.40945705798922,3.46660414591046));
#55980=CARTESIAN_POINT('Ctrl Pts',(30.3947520202484,-6.41702279077826,5.88287115472255));
#55981=CARTESIAN_POINT('Ctrl Pts',(30.6830452511978,-6.42045505007422,6.97877571222788));
#55982=CARTESIAN_POINT('Origin',(29.8732984381948,-5.63347984491858,-0.12705582085565));
#55983=CARTESIAN_POINT('Ctrl Pts',(30.2003482761263,-6.15937550016874,-1.37938248227203));
#55984=CARTESIAN_POINT('Ctrl Pts',(30.2024407143834,-6.19690386791738,-1.19994110108605));
#55985=CARTESIAN_POINT('Ctrl Pts',(30.2169124992149,-6.2626994650754,-0.835536635692607));
#55986=CARTESIAN_POINT('Ctrl Pts',(30.2397989168249,-6.3106718519248,-0.39801317420921));
#55987=CARTESIAN_POINT('Ctrl Pts',(30.2489198994729,-6.31514164138418,-0.156718088585601));
#55988=CARTESIAN_POINT('Ctrl Pts',(30.0278668239691,-6.30967897590819,-1.33419778385041));
#55989=CARTESIAN_POINT('Ctrl Pts',(30.0365956686885,-6.32444486244983,-1.15269996705735));
#55990=CARTESIAN_POINT('Ctrl Pts',(30.0697313149717,-6.34978856572074,-0.787105436871476));
#55991=CARTESIAN_POINT('Ctrl Pts',(30.1136534971714,-6.36769973088363,-0.37188168611546));
#55992=CARTESIAN_POINT('Ctrl Pts',(30.1238609372004,-6.36970271109593,-0.147724024603023));
#55993=CARTESIAN_POINT('Ctrl Pts',(29.8033091068791,-6.39460534476008,-1.27502387123435));
#55994=CARTESIAN_POINT('Ctrl Pts',(29.8314153293181,-6.39495623362667,-1.09372934727902));
#55995=CARTESIAN_POINT('Ctrl Pts',(29.9019710104168,-6.39611289590917,-0.731956663723678));
#55996=CARTESIAN_POINT('Ctrl Pts',(29.9756108342672,-6.39753097774894,-0.343254233334682));
#55997=CARTESIAN_POINT('Ctrl Pts',(29.9875515246525,-6.39816689092745,-0.137823740113707));
#55998=CARTESIAN_POINT('Ctrl Pts',(29.5778720781454,-6.39479222900049,-1.21535181513564));
#55999=CARTESIAN_POINT('Ctrl Pts',(29.6257710534829,-6.39535896120211,-1.03439447141195));
#56000=CARTESIAN_POINT('Ctrl Pts',(29.7341066454802,-6.39647943127572,-0.676628867726597));
#56001=CARTESIAN_POINT('Ctrl Pts',(29.8374967896707,-6.39761350876111,-0.314518423419187));
#56002=CARTESIAN_POINT('Ctrl Pts',(29.8511782636427,-6.39819819072386,-0.127829728828492));
#56003=CARTESIAN_POINT('Origin',(-0.000296681332354609,-32.9963352272369,
-19.5991217145043));
#56004=CARTESIAN_POINT('',(-0.00029668133234686,-1.11402838594242,-8.41903727539871));
#56005=CARTESIAN_POINT('',(-11.1803811204381,-1.11402838594242,-19.5991217145043));
#56006=CARTESIAN_POINT('Origin',(-0.00029668133235536,-1.11402838594242,
-19.5991217145044));
#56007=CARTESIAN_POINT('',(-12.015248706829,-32.9963352272369,-19.5991217145043));
#56008=CARTESIAN_POINT('Ctrl Pts',(0.0126756665744527,-5.95423312209645,
-30.9059439336072));
#56009=CARTESIAN_POINT('Ctrl Pts',(0.460486560902916,-5.9542475559113,-30.9054305369122));
#56010=CARTESIAN_POINT('Ctrl Pts',(0.908242321411735,-5.95426285054188,
-30.8778731907099));
#56011=CARTESIAN_POINT('Ctrl Pts',(1.35284072580996,-5.9542785759258,-30.8239421883551));
#56012=CARTESIAN_POINT('Ctrl Pts',(1.80057795883339,-5.95429441232965,-30.7696304375039));
#56013=CARTESIAN_POINT('Ctrl Pts',(2.24511211475102,-5.95431068560839,-30.6885714915407));
#56014=CARTESIAN_POINT('Ctrl Pts',(2.68327531027113,-5.95432695037899,-30.5815031693546));
#56015=CARTESIAN_POINT('Ctrl Pts',(3.11613964922421,-5.95434301845419,-30.4757296608086));
#56016=CARTESIAN_POINT('Ctrl Pts',(3.54278526781958,-5.95435907822335,-30.3445723766315));
#56017=CARTESIAN_POINT('Ctrl Pts',(3.96017249863075,-5.95437469420345,-30.1887905336883));
#56018=CARTESIAN_POINT('Ctrl Pts',(4.28479391526271,-5.95438683947577,-30.0676317659812));
#56019=CARTESIAN_POINT('Ctrl Pts',(4.60381518673817,-5.95439871618602,-29.9315788422606));
#56020=CARTESIAN_POINT('Ctrl Pts',(4.91581787435589,-5.95441011688465,-29.7810075064614));
#56021=CARTESIAN_POINT('Ctrl Pts',(5.31536894892514,-5.95442471663513,-29.5881856449664));
#56022=CARTESIAN_POINT('Ctrl Pts',(5.70340825135917,-5.95443853585933,-29.3715541133362));
#56023=CARTESIAN_POINT('Ctrl Pts',(6.07731631940947,-5.95445097759587,-29.1331747404636));
#56024=CARTESIAN_POINT('Ctrl Pts',(6.1489624379138,-5.95445336161004,-29.0874978528616));
#56025=CARTESIAN_POINT('Ctrl Pts',(6.22008984290272,-5.95445569503395,-29.0410225536528));
#56026=CARTESIAN_POINT('Ctrl Pts',(6.29068029827662,-5.95445797364776,-28.9937634592933));
#56027=CARTESIAN_POINT('Ctrl Pts',(6.63220942473032,-5.95446899798501,-28.7651155900016));
#56028=CARTESIAN_POINT('Ctrl Pts',(6.96170981047412,-5.95448173022541,-28.5177543210128));
#56029=CARTESIAN_POINT('Ctrl Pts',(7.27698350834987,-5.95449590661018,-28.2532037694186));
#56030=CARTESIAN_POINT('Ctrl Pts',(7.59765436523356,-5.95451032567997,-27.9841243865194));
#56031=CARTESIAN_POINT('Ctrl Pts',(7.90360642421565,-5.95452623874365,-27.6972625995962));
#56032=CARTESIAN_POINT('Ctrl Pts',(8.19254509939507,-5.95454336169598,-27.3942728949959));
#56033=CARTESIAN_POINT('Ctrl Pts',(8.42304075129758,-5.95455702122445,-27.1525682860915));
#56034=CARTESIAN_POINT('Ctrl Pts',(8.64270968225243,-5.95457145056244,-26.9006013536254));
#56035=CARTESIAN_POINT('Ctrl Pts',(8.85040063076521,-5.95458650270176,-26.6392315138742));
#56036=CARTESIAN_POINT('Ctrl Pts',(9.11037020258578,-5.95460534366831,-26.312071347225));
#56037=CARTESIAN_POINT('Ctrl Pts',(9.35157114043345,-5.95462516055653,-25.9701783173774));
#56038=CARTESIAN_POINT('Ctrl Pts',(9.57305462539323,-5.9546455242489,-25.6160114830951));
#56039=CARTESIAN_POINT('Ctrl Pts',(9.79515563091231,-5.95466594471751,-25.2608571923365));
#56040=CARTESIAN_POINT('Ctrl Pts',(9.99742872660099,-5.95468691495511,-24.8933614444727));
#56041=CARTESIAN_POINT('Ctrl Pts',(10.1789639632663,-5.95470799784375,-24.5160263141577));
#56042=CARTESIAN_POINT('Ctrl Pts',(10.2739680414404,-5.95471903129619,-24.3185529372158));
#56043=CARTESIAN_POINT('Ctrl Pts',(10.3632932125835,-5.95473009553697,-24.1183850249512));
#56044=CARTESIAN_POINT('Ctrl Pts',(10.4468146369651,-5.95474112755936,-23.9158823939358));
#56045=CARTESIAN_POINT('Ctrl Pts',(10.6752353162585,-5.95477129876473,-23.3620629532629));
#56046=CARTESIAN_POINT('Ctrl Pts',(10.8605141026739,-5.95481101823916,-22.7901258561502));
#56047=CARTESIAN_POINT('Ctrl Pts',(10.9999536749698,-5.95485829397229,-22.2070962888154));
#56048=CARTESIAN_POINT('Ctrl Pts',(11.1393932472657,-5.95490556970542,-21.6240667214806));
#56049=CARTESIAN_POINT('Ctrl Pts',(11.2329930334329,-5.95496040154001,-21.0299461957467));
#56050=CARTESIAN_POINT('Ctrl Pts',(11.278112023539,-5.95502079255414,-20.4317836970318));
#56051=CARTESIAN_POINT('Ctrl Pts',(11.3207502965415,-5.95507786316989,-19.86650916717));
#56052=CARTESIAN_POINT('Ctrl Pts',(11.3200927657705,-5.95513989828123,-19.2976263328905));
#56053=CARTESIAN_POINT('Ctrl Pts',(11.276661851162,-5.95520497383607,-18.7322148301415));
#56054=CARTESIAN_POINT('Ctrl Pts',(11.2418959761641,-5.95525706596043,-18.2796103707566));
#56055=CARTESIAN_POINT('Ctrl Pts',(11.1797227905067,-5.95531110626905,-17.8292305401389));
#56056=CARTESIAN_POINT('Ctrl Pts',(11.0904328050562,-5.95536610803267,-17.3846979895409));
#56057=CARTESIAN_POINT('Ctrl Pts',(11.0691978662684,-5.95537918854867,-17.2789792859991));
#56058=CARTESIAN_POINT('Ctrl Pts',(11.046424823406,-5.95539229359678,-17.1735688271504));
#56059=CARTESIAN_POINT('Ctrl Pts',(11.0221160422919,-5.95540541729096,-17.0685166252389));
#56060=CARTESIAN_POINT('Ctrl Pts',(10.9236035691799,-5.95545860167581,-16.6427876605666));
#56061=CARTESIAN_POINT('Ctrl Pts',(10.7998652298687,-5.95551209245209,-16.2229424089078));
#56062=CARTESIAN_POINT('Ctrl Pts',(10.6522969664029,-5.95556553792014,-15.8115440862537));
#56063=CARTESIAN_POINT('Ctrl Pts',(10.4989329715361,-5.95562108245456,-15.3839881283402));
#56064=CARTESIAN_POINT('Ctrl Pts',(10.3198306013571,-5.95567657794038,-14.9655565476621));
#56065=CARTESIAN_POINT('Ctrl Pts',(10.1166136719188,-5.95573162820721,-14.5591193026931));
#56066=CARTESIAN_POINT('Ctrl Pts',(9.91521174788971,-5.95578618679978,-14.156312098785));
#56067=CARTESIAN_POINT('Ctrl Pts',(9.69012468600936,-5.95584030796771,-13.7652867963021));
#56068=CARTESIAN_POINT('Ctrl Pts',(9.44298168374172,-5.95589360652203,-13.388816765808));
#56069=CARTESIAN_POINT('Ctrl Pts',(9.19249785525196,-5.95594762555481,-13.0072576939971));
#56070=CARTESIAN_POINT('Ctrl Pts',(8.91935820828228,-5.95600079945076,-12.6406510611804));
#56071=CARTESIAN_POINT('Ctrl Pts',(8.62530136470396,-5.95605272959921,-12.2918490738229));
#56072=CARTESIAN_POINT('Ctrl Pts',(8.4782729429148,-5.95607869467344,-12.1174480801442));
#56073=CARTESIAN_POINT('Ctrl Pts',(8.32601583855357,-5.95610434886082,-11.9474976076418));
#56074=CARTESIAN_POINT('Ctrl Pts',(8.16875072811017,-5.95612964271735,-11.7823497505628));
#56075=CARTESIAN_POINT('Ctrl Pts',(8.11248427653981,-5.95613869237592,-11.7232630028659));
#56076=CARTESIAN_POINT('Ctrl Pts',(8.05557678308193,-5.95614769591239,-11.664790993549));
#56077=CARTESIAN_POINT('Ctrl Pts',(7.99803841485812,-5.95615665107231,-11.6069497411202));
#56078=CARTESIAN_POINT('Ctrl Pts',(7.94180726249016,-5.9561654027797,-11.5504225857823));
#56079=CARTESIAN_POINT('Ctrl Pts',(7.88496709992604,-5.95617410929558,-11.4944913081454));
#56080=CARTESIAN_POINT('Ctrl Pts',(7.82752457893157,-5.9561827688461,-11.4391689672618));
#56081=CARTESIAN_POINT('Ctrl Pts',(7.77946037826109,-5.95619001460006,-11.3928787967095));
#56082=CARTESIAN_POINT('Ctrl Pts',(7.73097492104146,-5.95619722739909,-11.347015431942));
#56083=CARTESIAN_POINT('Ctrl Pts',(7.68207332221265,-5.95620440601573,-11.3015877365128));
#56084=CARTESIAN_POINT('Ctrl Pts',(7.25636669876203,-5.95626689854618,-10.9061227354602));
#56085=CARTESIAN_POINT('Ctrl Pts',(6.79911954138628,-5.95632680048133,-10.5436767532093));
#56086=CARTESIAN_POINT('Ctrl Pts',(6.31662675592734,-5.95638335559561,-10.2186455662929));
#56087=CARTESIAN_POINT('Ctrl Pts',(5.86285098093115,-5.95643654466203,-9.91295958883182));
#56088=CARTESIAN_POINT('Ctrl Pts',(5.38674655579973,-5.95648677335431,-9.64036758143123));
#56089=CARTESIAN_POINT('Ctrl Pts',(4.8935795407034,-5.95653341490152,-9.4044963411427));
#56090=CARTESIAN_POINT('Ctrl Pts',(4.3848580626977,-5.95658152752079,-9.16118573377133));
#56091=CARTESIAN_POINT('Ctrl Pts',(3.85798163802854,-5.95662582305281,-8.95694928974382));
#56092=CARTESIAN_POINT('Ctrl Pts',(3.31904967163775,-5.95666595673976,-8.79269965355027));
#56093=CARTESIAN_POINT('Ctrl Pts',(3.11695018424121,-5.95668100687236,-8.73110603997769));
#56094=CARTESIAN_POINT('Ctrl Pts',(2.91315547724145,-5.95669547179251,-8.67513513486718));
#56095=CARTESIAN_POINT('Ctrl Pts',(2.70798734984028,-5.95670933349882,-8.62483346865048));
#56096=CARTESIAN_POINT('Ctrl Pts',(2.58410241746596,-5.95671770349552,-8.59446023964797));
#56097=CARTESIAN_POINT('Ctrl Pts',(2.45971673531278,-5.95672585356218,-8.56615400056218));
#56098=CARTESIAN_POINT('Ctrl Pts',(2.33490113406537,-5.95673377975461,-8.53992483709698));
#56099=CARTESIAN_POINT('Ctrl Pts',(2.22728541223476,-5.95674061369934,-8.51731011320741));
#56100=CARTESIAN_POINT('Ctrl Pts',(2.11935231392346,-5.95674728110425,-8.49623969962131));
#56101=CARTESIAN_POINT('Ctrl Pts',(2.01112488301966,-5.95675378073818,-8.47671642230716));
#56102=CARTESIAN_POINT('Ctrl Pts',(1.54029799083967,-5.95678205640193,-8.39178338909901));
#56103=CARTESIAN_POINT('Ctrl Pts',(1.06399148586373,-5.95680715048274,-8.33615552924775));
#56104=CARTESIAN_POINT('Ctrl Pts',(0.585990800307794,-5.95682884319056,
-8.31044953178441));
#56105=CARTESIAN_POINT('Ctrl Pts',(0.109071391078871,-5.95685048682771,
-8.28480168337265));
#56106=CARTESIAN_POINT('Ctrl Pts',(-0.369533484989925,-5.95686874440483,
-8.28894062196281));
#56107=CARTESIAN_POINT('Ctrl Pts',(-0.846054088706024,-5.95688340304837,
-8.32342866236967));
#56108=CARTESIAN_POINT('Ctrl Pts',(-1.130944422791,-5.95689216679504,-8.34404751762341));
#56109=CARTESIAN_POINT('Ctrl Pts',(-1.4150896575122,-5.95689964427975,-8.37551310760903));
#56110=CARTESIAN_POINT('Ctrl Pts',(-1.69768490367745,-5.95690579107337,
-8.41793667381344));
#56111=CARTESIAN_POINT('Ctrl Pts',(-2.16686636426067,-5.95691599634628,
-8.4883708054028));
#56112=CARTESIAN_POINT('Ctrl Pts',(-2.63177381794564,-5.95692253329339,
-8.58901248411503));
#56113=CARTESIAN_POINT('Ctrl Pts',(-3.08836522466645,-5.95692539421168,
-8.71856265620915));
#56114=CARTESIAN_POINT('Ctrl Pts',(-3.40320976270867,-5.95692736697,-8.80789452598568));
#56115=CARTESIAN_POINT('Ctrl Pts',(-3.7141004657351,-5.95692759196131,-8.91097094130355));
#56116=CARTESIAN_POINT('Ctrl Pts',(-4.01972058746769,-5.95692606839914,
-9.02735385308605));
#56117=CARTESIAN_POINT('Ctrl Pts',(-4.11730955725325,-5.95692558190348,
-9.06451661709881));
#56118=CARTESIAN_POINT('Ctrl Pts',(-4.21436119549345,-5.95692491713299,
-9.10303606443034));
#56119=CARTESIAN_POINT('Ctrl Pts',(-4.31083283314737,-5.95692407409268,
-9.14289773704158));
#56120=CARTESIAN_POINT('Ctrl Pts',(-4.373349971848,-5.95692352777183,-9.16872955431015));
#56121=CARTESIAN_POINT('Ctrl Pts',(-4.43563039812511,-5.95692290653225,
-9.19512782453272));
#56122=CARTESIAN_POINT('Ctrl Pts',(-4.49766897451164,-5.95692221023852,
-9.22209198049304));
#56123=CARTESIAN_POINT('Ctrl Pts',(-4.63970550003786,-5.95692061608295,
-9.28382606998099));
#56124=CARTESIAN_POINT('Ctrl Pts',(-4.78046322051033,-5.95691862860176,
-9.3485218731935));
#56125=CARTESIAN_POINT('Ctrl Pts',(-4.91979921816447,-5.95691624692538,
-9.41613861136495));
#56126=CARTESIAN_POINT('Ctrl Pts',(-5.32216301228141,-5.95690936930323,
-9.61139703542279));
#56127=CARTESIAN_POINT('Ctrl Pts',(-5.71267025694695,-5.9568992040234,-9.83101686800742));
#56128=CARTESIAN_POINT('Ctrl Pts',(-6.0889567374552,-5.95688589827354,-10.0729303231712));
#56129=CARTESIAN_POINT('Ctrl Pts',(-6.47682856150621,-5.95687218285794,
-10.3222919611182));
#56130=CARTESIAN_POINT('Ctrl Pts',(-6.84958964317969,-5.95685513062926,
-10.5953407240306));
#56131=CARTESIAN_POINT('Ctrl Pts',(-7.20466866172218,-5.95683490958112,
-10.8897594269389));
#56132=CARTESIAN_POINT('Ctrl Pts',(-7.56041073805671,-5.95681465077314,
-11.1847279134303));
#56133=CARTESIAN_POINT('Ctrl Pts',(-7.89840387215531,-5.95679121135057,
-11.5011455256663));
#56134=CARTESIAN_POINT('Ctrl Pts',(-8.21609223499739,-5.95676476641026,
-11.8366390264457));
#56135=CARTESIAN_POINT('Ctrl Pts',(-8.52009322543313,-5.956739460831,-12.1576780333809));
#56136=CARTESIAN_POINT('Ctrl Pts',(-8.8055009919043,-5.95671140321622,-12.4961837725184));
#56137=CARTESIAN_POINT('Ctrl Pts',(-9.07011149584938,-5.9566807516086,-12.8500488726679));
#56138=CARTESIAN_POINT('Ctrl Pts',(-9.17994584224067,-5.95666802876034,
-12.9969309556016));
#56139=CARTESIAN_POINT('Ctrl Pts',(-9.28619747771471,-5.95665485904078,
-13.1464590428332));
#56140=CARTESIAN_POINT('Ctrl Pts',(-9.38871092936187,-5.95664125395356,
-13.2984814149872));
#56141=CARTESIAN_POINT('Ctrl Pts',(-9.45539777765887,-5.95663240359907,
-13.3973747085665));
#56142=CARTESIAN_POINT('Ctrl Pts',(-9.52050783355116,-5.95662336835164,
-13.4973309108489));
#56143=CARTESIAN_POINT('Ctrl Pts',(-9.58400133344629,-5.95661415077242,
-13.5983145071619));
#56144=CARTESIAN_POINT('Ctrl Pts',(-9.65804998764195,-5.95660340086357,
-13.7160856083796));
#56145=CARTESIAN_POINT('Ctrl Pts',(-9.72989878795683,-5.9565924031149,-13.8352523796338));
#56146=CARTESIAN_POINT('Ctrl Pts',(-9.79948043760088,-5.9565811621369,-13.955752332268));
#56147=CARTESIAN_POINT('Ctrl Pts',(-10.1812302599401,-5.95651949011021,
-14.6168581805099));
#56148=CARTESIAN_POINT('Ctrl Pts',(-10.4947423462331,-5.95645049722839,
-15.3180909689007));
#56149=CARTESIAN_POINT('Ctrl Pts',(-10.7346343746725,-5.95637580072084,
-16.043684532217));
#56150=CARTESIAN_POINT('Ctrl Pts',(-10.8489759556774,-5.95634019755043,
-16.3895297682439));
#56151=CARTESIAN_POINT('Ctrl Pts',(-10.946591590754,-5.95630329854264,-16.7409097239719));
#56152=CARTESIAN_POINT('Ctrl Pts',(-11.0268944144511,-5.95626527853806,
-17.0961182215721));
#56153=CARTESIAN_POINT('Ctrl Pts',(-11.1933489727178,-5.95618646931597,
-17.8324070696909));
#56154=CARTESIAN_POINT('Ctrl Pts',(-11.2854195758677,-5.95610284355897,
-18.5851469157963));
#56155=CARTESIAN_POINT('Ctrl Pts',(-11.3027736661385,-5.95601610355617,
-19.3395386527871));
#56156=CARTESIAN_POINT('Ctrl Pts',(-11.3047652036033,-5.95600614936309,
-19.4261118688938));
#56157=CARTESIAN_POINT('Ctrl Pts',(-11.3057726994802,-5.9559961541567,-19.51270682065));
#56158=CARTESIAN_POINT('Ctrl Pts',(-11.3057956095101,-5.95598612051015,
-19.5993011239294));
#56159=CARTESIAN_POINT('Origin',(-0.00029668133235536,-1.11402838594242,
-19.5991217145044));
#56160=CARTESIAN_POINT('Ctrl Pts',(0.0100940436354202,-16.3266115013283,
-33.3633882549142));
#56161=CARTESIAN_POINT('Ctrl Pts',(-2.04876348196738,-16.32657769976,-33.3648973321127));
#56162=CARTESIAN_POINT('Ctrl Pts',(-6.16667185265939,-16.3264643346833,
-32.4285065338975));
#56163=CARTESIAN_POINT('Ctrl Pts',(-11.1210248281368,-16.3261906321021,
-28.4840414117685));
#56164=CARTESIAN_POINT('Ctrl Pts',(-13.8757690730258,-16.3258671136747,
-22.7758766728982));
#56165=CARTESIAN_POINT('Ctrl Pts',(-13.8761045861046,-16.3255928900765,
-17.1504550795592));
#56166=CARTESIAN_POINT('Ctrl Pts',(-11.6006713657467,-16.3253463177566,
-11.3245588712756));
#56167=CARTESIAN_POINT('Ctrl Pts',(-7.40573168151672,-16.3252252731514,
-7.42539749584205));
#56168=CARTESIAN_POINT('Ctrl Pts',(-0.760040492174555,-16.3252345008122,
-5.36972362201382));
#56169=CARTESIAN_POINT('Ctrl Pts',(4.90148862084019,-16.3253692278095,-6.22003435494124));
#56170=CARTESIAN_POINT('Ctrl Pts',(10.6496376257974,-16.3256547768136,-10.1351513581311));
#56171=CARTESIAN_POINT('Ctrl Pts',(13.5178733405914,-16.3259434646698,-15.0889728549766));
#56172=CARTESIAN_POINT('Ctrl Pts',(14.0419327772546,-16.3262900376264,-22.0242977339931));
#56173=CARTESIAN_POINT('Ctrl Pts',(11.6956936069011,-16.3265439120139,-28.0283090990237));
#56174=CARTESIAN_POINT('Ctrl Pts',(6.17887525298928,-16.326667031596,-32.4197079703047));
#56175=CARTESIAN_POINT('Ctrl Pts',(2.06895156923823,-16.3266453028966,-33.3618791777157));
#56176=CARTESIAN_POINT('Ctrl Pts',(0.0100940436354219,-16.3266115013283,
-33.3633882549142));
#56177=CARTESIAN_POINT('Ctrl Pts',(0.0105864214082073,-14.5379457206445,
-33.316556759135));
#56178=CARTESIAN_POINT('Ctrl Pts',(-2.04119645131845,-14.537929202682,-33.3181398589351));
#56179=CARTESIAN_POINT('Ctrl Pts',(-6.14449816849888,-14.5378737442206,
-32.3853853252115));
#56180=CARTESIAN_POINT('Ctrl Pts',(-11.0822343312581,-14.5377399496615,
-28.4551612548408));
#56181=CARTESIAN_POINT('Ctrl Pts',(-13.8281968339108,-14.5375818367599,
-22.7668380881216));
#56182=CARTESIAN_POINT('Ctrl Pts',(-13.829342090755,-14.5374478678664,-17.160318115781));
#56183=CARTESIAN_POINT('Ctrl Pts',(-11.5618565814712,-14.5373274435707,
-11.3533983672311));
#56184=CARTESIAN_POINT('Ctrl Pts',(-7.38104962859662,-14.5372683360741,
-7.46681677357536));
#56185=CARTESIAN_POINT('Ctrl Pts',(-0.756979596658329,-14.5372728268789,
-5.41793355950351));
#56186=CARTESIAN_POINT('Ctrl Pts',(4.88585640222956,-14.5373386432732,-6.26570968421295));
#56187=CARTESIAN_POINT('Ctrl Pts',(10.6146535413557,-14.5374780812463,-10.1685799964715));
#56188=CARTESIAN_POINT('Ctrl Pts',(13.4725239929632,-14.5376191636658,-15.1059262548095));
#56189=CARTESIAN_POINT('Ctrl Pts',(13.9939080255502,-14.5377885420559,-22.0175856473741));
#56190=CARTESIAN_POINT('Ctrl Pts',(11.6552288966711,-14.5379126477921,-28.0004939855304));
#56191=CARTESIAN_POINT('Ctrl Pts',(6.15758175370793,-14.5379728624505,-32.376147130644));
#56192=CARTESIAN_POINT('Ctrl Pts',(2.0623692941248,-14.537962238607,-33.314973659335));
#56193=CARTESIAN_POINT('Ctrl Pts',(0.0105864214081757,-14.5379457206445,
-33.316556759135));
#56194=CARTESIAN_POINT('Ctrl Pts',(0.0108039510070298,-12.7599431213002,
-32.8953105435309));
#56195=CARTESIAN_POINT('Ctrl Pts',(-1.97772868018738,-12.7599436475384,
-32.8969337660091));
#56196=CARTESIAN_POINT('Ctrl Pts',(-5.95461808258387,-12.7599453337862,
-31.9932441824977));
#56197=CARTESIAN_POINT('Ctrl Pts',(-10.7408596523103,-12.7599495561452,
-28.184597428307));
#56198=CARTESIAN_POINT('Ctrl Pts',(-13.4033014609413,-12.7599546183458,
-22.671403299646));
#56199=CARTESIAN_POINT('Ctrl Pts',(-13.4051868189041,-12.7599590024897,
-17.2367418151059));
#56200=CARTESIAN_POINT('Ctrl Pts',(-11.2077340210419,-12.7599630072644,
-11.6073118954989));
#56201=CARTESIAN_POINT('Ctrl Pts',(-7.15494814837283,-12.7599649942179,
-7.83924827337752));
#56202=CARTESIAN_POINT('Ctrl Pts',(-0.733271673579301,-12.7599648225318,
-5.85299664867427));
#56203=CARTESIAN_POINT('Ctrl Pts',(4.73703016402099,-12.7599626484175,-6.67524908579473));
#56204=CARTESIAN_POINT('Ctrl Pts',(10.2900060795189,-12.7599579830362,-10.4592976148633));
#56205=CARTESIAN_POINT('Ctrl Pts',(13.0594971065038,-12.7599534366873,-15.2456377498484));
#56206=CARTESIAN_POINT('Ctrl Pts',(13.5638946310694,-12.759948019445,-21.9449438519791));
#56207=CARTESIAN_POINT('Ctrl Pts',(11.296545726372,-12.7599441144153,-27.7433214735901));
#56208=CARTESIAN_POINT('Ctrl Pts',(5.96821825670189,-12.7599422648092,-31.9837552709857));
#56209=CARTESIAN_POINT('Ctrl Pts',(1.99933658218128,-12.759942595062,-32.8936873210528));
#56210=CARTESIAN_POINT('Ctrl Pts',(0.0108039510069648,-12.7599431213002,
-32.8953105435309));
#56211=CARTESIAN_POINT('Ctrl Pts',(0.0107285511384424,-11.140394856825,
-32.1346647229127));
#56212=CARTESIAN_POINT('Ctrl Pts',(-1.86364317132702,-11.1404079890216,
-32.1362901697351));
#56213=CARTESIAN_POINT('Ctrl Pts',(-5.61281244833904,-11.1404520340402,
-31.2846790812125));
#56214=CARTESIAN_POINT('Ctrl Pts',(-10.1252759880656,-11.1405584188132,
-27.6948370371392));
#56215=CARTESIAN_POINT('Ctrl Pts',(-12.6363874711896,-11.1406842392376,
-22.4975029382365));
#56216=CARTESIAN_POINT('Ctrl Pts',(-12.6388814832553,-11.1407909526437,
-17.3733784973968));
#56217=CARTESIAN_POINT('Ctrl Pts',(-10.5677164595509,-11.1408869461092,
-12.0652029621572));
#56218=CARTESIAN_POINT('Ctrl Pts',(-6.74621193011643,-11.1409340911782,
-8.51175474486766));
#56219=CARTESIAN_POINT('Ctrl Pts',(-0.690885445818645,-11.1409304968513,
-6.63877510672746));
#56220=CARTESIAN_POINT('Ctrl Pts',(4.46736964586213,-11.1408780248944,-7.41462779579617));
#56221=CARTESIAN_POINT('Ctrl Pts',(9.70267107792605,-11.1407668626142,-10.9831535884546));
#56222=CARTESIAN_POINT('Ctrl Pts',(12.3131153268249,-11.1406545378907,-15.4964939779196));
#56223=CARTESIAN_POINT('Ctrl Pts',(12.7876331064323,-11.1405197733211,-21.8124085589909));
#56224=CARTESIAN_POINT('Ctrl Pts',(10.649460859416,-11.1404211125069,-27.2781710789529));
#56225=CARTESIAN_POINT('Ctrl Pts',(5.62652468167461,-11.1403732845227,-31.2751534684842));
#56226=CARTESIAN_POINT('Ctrl Pts',(1.88510027357454,-11.1403817246284,-32.1330392760904));
#56227=CARTESIAN_POINT('Ctrl Pts',(0.0107285511383467,-11.140394856825,
-32.1346647229127));
#56228=CARTESIAN_POINT('Ctrl Pts',(-12.5337781537463,-11.1409320796882,
-19.5996019584321));
#56229=CARTESIAN_POINT('Ctrl Pts',(-12.5336721165292,-11.1409993646218,
-19.0988813012945));
#56230=CARTESIAN_POINT('Ctrl Pts',(-12.5038676927789,-11.1410660778041,
-18.5980163426107));
#56231=CARTESIAN_POINT('Ctrl Pts',(-12.4444244025991,-11.14111908396,-18.1006555271328));
#56232=CARTESIAN_POINT('Ctrl Pts',(-12.3931634342677,-11.1411647938605,
-17.6717560342823));
#56233=CARTESIAN_POINT('Ctrl Pts',(-12.3198623556877,-11.1412003105443,
-17.2454629094032));
#56234=CARTESIAN_POINT('Ctrl Pts',(-12.2245902689251,-11.1412172113076,
-16.8241120205852));
#56235=CARTESIAN_POINT('Ctrl Pts',(-12.1157166447946,-11.1412365249116,
-16.3426068929545));
#56236=CARTESIAN_POINT('Ctrl Pts',(-11.9781502920488,-11.1412315276779,
-15.8675571115279));
#56237=CARTESIAN_POINT('Ctrl Pts',(-11.8131655631379,-11.1411896576925,
-15.4025182066053));
#56238=CARTESIAN_POINT('Ctrl Pts',(-11.7429687210019,-11.1411718430694,
-15.2046558783072));
#56239=CARTESIAN_POINT('Ctrl Pts',(-11.6678089014058,-11.1411473534436,
-15.0086054782041));
#56240=CARTESIAN_POINT('Ctrl Pts',(-11.5877865649642,-11.1411152213963,
-14.8146391137117));
#56241=CARTESIAN_POINT('Ctrl Pts',(-11.3900112158003,-11.1410358069833,
-14.3352508932547));
#56242=CARTESIAN_POINT('Ctrl Pts',(-11.1623308537146,-11.1409837547673,
-13.8680170490634));
#56243=CARTESIAN_POINT('Ctrl Pts',(-10.9060835064288,-11.1409587571729,
-13.4170935970329));
#56244=CARTESIAN_POINT('Ctrl Pts',(-10.8918022548608,-11.1409573639997,
-13.3919626002653));
#56245=CARTESIAN_POINT('Ctrl Pts',(-10.877432285074,-11.1409560548609,-13.3668822647468));
#56246=CARTESIAN_POINT('Ctrl Pts',(-10.8629738333677,-11.1409548297033,
-13.3418533096603));
#56247=CARTESIAN_POINT('Ctrl Pts',(-10.6054005896004,-11.1409330038659,
-12.8959695262059));
#56248=CARTESIAN_POINT('Ctrl Pts',(-10.3197422047895,-11.1409378305323,
-12.4663935220788));
#56249=CARTESIAN_POINT('Ctrl Pts',(-10.0088004667455,-11.1409690486056,
-12.0558261013874));
#56250=CARTESIAN_POINT('Ctrl Pts',(-9.69076644978634,-11.1410009787328,
-11.6358940367622));
#56251=CARTESIAN_POINT('Ctrl Pts',(-9.3462831356345,-11.1410605179043,-11.2358483883545));
#56252=CARTESIAN_POINT('Ctrl Pts',(-8.97839554676008,-11.1411473885768,
-10.858553400717));
#56253=CARTESIAN_POINT('Ctrl Pts',(-8.94254929382384,-11.1411558530866,
-10.8217905090962));
#56254=CARTESIAN_POINT('Ctrl Pts',(-8.90648086846512,-11.141164577088,-10.7852435908314));
#56255=CARTESIAN_POINT('Ctrl Pts',(-8.87019310745584,-11.1411735603252,
-10.7489152784095));
#56256=CARTESIAN_POINT('Ctrl Pts',(-8.51425541335207,-11.1412616746827,
-10.3925798255046));
#56257=CARTESIAN_POINT('Ctrl Pts',(-8.13714056560812,-11.1412986078389,
-10.0572587776524));
#56258=CARTESIAN_POINT('Ctrl Pts',(-7.74155152257821,-11.141303555696,-9.74544294546278));
#56259=CARTESIAN_POINT('Ctrl Pts',(-7.35423623704299,-11.1413084000685,
-9.44014875138217));
#56260=CARTESIAN_POINT('Ctrl Pts',(-6.94921227215488,-11.141282583159,-9.15738725236234));
#56261=CARTESIAN_POINT('Ctrl Pts',(-6.52903920497372,-11.141244122328,-8.89945280264827));
#56262=CARTESIAN_POINT('Ctrl Pts',(-6.17934421247981,-11.1412121127561,
-8.68478319980628));
#56263=CARTESIAN_POINT('Ctrl Pts',(-5.81915657975988,-11.1411713452092,
-8.48730977868264));
#56264=CARTESIAN_POINT('Ctrl Pts',(-5.44995832749514,-11.141132206552,-8.30832832770057));
#56265=CARTESIAN_POINT('Ctrl Pts',(-5.23925845958957,-11.1411098702873,
-8.2061843769962));
#56266=CARTESIAN_POINT('Ctrl Pts',(-5.02562400385416,-11.1410880645455,
-8.11006264208657));
#56267=CARTESIAN_POINT('Ctrl Pts',(-4.8094560958148,-11.141068723456,-8.02007678318959));
#56268=CARTESIAN_POINT('Ctrl Pts',(-4.31118924359485,-11.1410241422603,
-7.81265945161814));
#56269=CARTESIAN_POINT('Ctrl Pts',(-3.79884364223239,-11.1409937193351,
-7.63758770841332));
#56270=CARTESIAN_POINT('Ctrl Pts',(-3.27721604812852,-11.1409950711321,
-7.49644812843122));
#56271=CARTESIAN_POINT('Ctrl Pts',(-2.81621387240005,-11.1409962658184,
-7.37171229353942));
#56272=CARTESIAN_POINT('Ctrl Pts',(-2.3479630894938,-11.1410222784502,-7.27347912803128));
#56273=CARTESIAN_POINT('Ctrl Pts',(-1.87579572957473,-11.1410852709969,
-7.20281729007498));
#56274=CARTESIAN_POINT('Ctrl Pts',(-1.33347747981893,-11.1411576224776,
-7.12165707541813));
#56275=CARTESIAN_POINT('Ctrl Pts',(-0.785993106674959,-11.1412787582724,
-7.076870923356));
#56276=CARTESIAN_POINT('Ctrl Pts',(-0.237938356337115,-11.1414671541168,
-7.06780826386553));
#56277=CARTESIAN_POINT('Ctrl Pts',(-0.16154153425387,-11.1414934158065,
-7.0665449623719));
#56278=CARTESIAN_POINT('Ctrl Pts',(-0.0851336398073013,-11.1415209844592,
-7.06597573426429));
#56279=CARTESIAN_POINT('Ctrl Pts',(-0.00872712809895556,-11.14154991013,
-7.06609873872615));
#56280=CARTESIAN_POINT('Ctrl Pts',(0.494463976856559,-11.1417404062003,
-7.06690881040317));
#56281=CARTESIAN_POINT('Ctrl Pts',(0.997348973978553,-11.1418663076514,
-7.09779515688535));
#56282=CARTESIAN_POINT('Ctrl Pts',(1.49654607178695,-11.1419310921258,-7.15817323103981));
#56283=CARTESIAN_POINT('Ctrl Pts',(2.00025472472849,-11.1419964620979,-7.21909697946117));
#56284=CARTESIAN_POINT('Ctrl Pts',(2.50020954182568,-11.1419996054091,-7.31004800035099));
#56285=CARTESIAN_POINT('Ctrl Pts',(2.99294043212786,-11.1419440958499,-7.43047867153396));
#56286=CARTESIAN_POINT('Ctrl Pts',(3.48139639858179,-11.1418890678906,-7.54986448850049));
#56287=CARTESIAN_POINT('Ctrl Pts',(3.962754243642,-11.1417764004017,-7.69822085660879));
#56288=CARTESIAN_POINT('Ctrl Pts',(4.43362239205378,-11.1416095757492,-7.87506374152217));
#56289=CARTESIAN_POINT('Ctrl Pts',(4.55287090141442,-11.1415673269982,-7.91984963432057));
#56290=CARTESIAN_POINT('Ctrl Pts',(4.67144653751563,-11.1415216047835,-7.96646280161824));
#56291=CARTESIAN_POINT('Ctrl Pts',(4.78929398058991,-11.141472465675,-8.01489586627576));
#56292=CARTESIAN_POINT('Ctrl Pts',(5.00671183157426,-11.1413818084737,-8.10425048067996));
#56293=CARTESIAN_POINT('Ctrl Pts',(5.22162290009266,-11.1413035410266,-8.19977571818543));
#56294=CARTESIAN_POINT('Ctrl Pts',(5.4336734595519,-11.141237481572,-8.30141733907473));
#56295=CARTESIAN_POINT('Ctrl Pts',(6.23021479132774,-11.1409893375161,-8.68322134031614));
#56296=CARTESIAN_POINT('Ctrl Pts',(6.98639470934741,-11.140913450603,-9.15132562816939));
#56297=CARTESIAN_POINT('Ctrl Pts',(7.68446077767095,-11.1410003938079,-9.69341198284794));
#56298=CARTESIAN_POINT('Ctrl Pts',(7.97487804828106,-11.1410365648945,-9.91893682455642));
#56299=CARTESIAN_POINT('Ctrl Pts',(8.25523663872987,-11.1411009192281,-10.1572672297051));
#56300=CARTESIAN_POINT('Ctrl Pts',(8.52425694767866,-11.1411927791214,-10.4075184811767));
#56301=CARTESIAN_POINT('Ctrl Pts',(8.63819255840211,-11.1412316836675,-10.5135050116439));
#56302=CARTESIAN_POINT('Ctrl Pts',(8.75009441407596,-11.1412755218822,-10.6216297937876));
#56303=CARTESIAN_POINT('Ctrl Pts',(8.85991040057505,-11.1413242424573,-10.7318033458753));
#56304=CARTESIAN_POINT('Ctrl Pts',(9.2437011839657,-11.1414945137292,-11.1168437686103));
#56305=CARTESIAN_POINT('Ctrl Pts',(9.60191700719756,-11.1416169133979,-11.5268746280937));
#56306=CARTESIAN_POINT('Ctrl Pts',(9.9323920157093,-11.1416812320029,-11.9581283057999));
#56307=CARTESIAN_POINT('Ctrl Pts',(10.2658421330373,-11.1417461296375,-12.3932643545949));
#56308=CARTESIAN_POINT('Ctrl Pts',(10.5710503138834,-11.1417518956164,-12.8500080412816));
#56309=CARTESIAN_POINT('Ctrl Pts',(10.8457472240981,-11.141688042804,-13.324518271429));
#56310=CARTESIAN_POINT('Ctrl Pts',(11.1204441343128,-11.1416241899916,-13.7990285015764));
#56311=CARTESIAN_POINT('Ctrl Pts',(11.3646303121811,-11.1414907182315,-14.2913063023479));
#56312=CARTESIAN_POINT('Ctrl Pts',(11.5759836861484,-11.1412771431047,-14.7975244544227));
#56313=CARTESIAN_POINT('Ctrl Pts',(11.7802450500724,-11.1410707345393,-15.286756342445));
#56314=CARTESIAN_POINT('Ctrl Pts',(11.9538079204033,-11.1409272132971,-15.7887861296928));
#56315=CARTESIAN_POINT('Ctrl Pts',(12.094577585037,-11.1408306958382,-16.2999577610241));
#56316=CARTESIAN_POINT('Ctrl Pts',(12.1406448547257,-11.1407991102277,-16.4672401187611));
#56317=CARTESIAN_POINT('Ctrl Pts',(12.1832005481905,-11.1407725584738,-16.6355013984156));
#56318=CARTESIAN_POINT('Ctrl Pts',(12.2221724533741,-11.1407504839344,-16.8046132010151));
#56319=CARTESIAN_POINT('Ctrl Pts',(12.3397729158315,-11.1406838724604,-17.314919948889));
#56320=CARTESIAN_POINT('Ctrl Pts',(12.4247367568961,-11.1406580293611,-17.8329707885508));
#56321=CARTESIAN_POINT('Ctrl Pts',(12.4768104255994,-11.1406576694715,-18.3541725019646));
#56322=CARTESIAN_POINT('Ctrl Pts',(12.5179505229588,-11.1406573851455,-18.7659408633596));
#56323=CARTESIAN_POINT('Ctrl Pts',(12.5385628868141,-11.1406730063684,-19.179675657092));
#56324=CARTESIAN_POINT('Ctrl Pts',(12.5385446777223,-11.1406969952127,-19.5931184667992));
#56325=CARTESIAN_POINT('Ctrl Pts',(12.5385308678341,-11.140715188501,-19.9066760571868));
#56326=CARTESIAN_POINT('Ctrl Pts',(12.5266503295249,-11.1407370460169,-20.2203171378613));
#56327=CARTESIAN_POINT('Ctrl Pts',(12.5028103911635,-11.1407586187394,-20.5330430995803));
#56328=CARTESIAN_POINT('Ctrl Pts',(12.4677464821771,-11.1407903480152,-20.9930021184846));
#56329=CARTESIAN_POINT('Ctrl Pts',(12.4068085761704,-11.1408214612692,-21.4509814134385));
#56330=CARTESIAN_POINT('Ctrl Pts',(12.320923523051,-11.140839374019,-21.904290040472));
#56331=CARTESIAN_POINT('Ctrl Pts',(12.2334231914036,-11.140857623662,-22.366124245184));
#56332=CARTESIAN_POINT('Ctrl Pts',(12.1200286120868,-11.1408621715755,-22.8231095644151));
#56333=CARTESIAN_POINT('Ctrl Pts',(11.9817741835771,-11.1408397086096,-23.2723994036805));
#56334=CARTESIAN_POINT('Ctrl Pts',(11.8653888417369,-11.1408207988359,-23.6506205723754));
#56335=CARTESIAN_POINT('Ctrl Pts',(11.7313873301677,-11.1407827474667,-24.0233879539194));
#56336=CARTESIAN_POINT('Ctrl Pts',(11.5804145848696,-11.1407176143832,-24.3890099633833));
#56337=CARTESIAN_POINT('Ctrl Pts',(11.3566853701033,-11.1406210925003,-24.9308317664988));
#56338=CARTESIAN_POINT('Ctrl Pts',(11.0956519090838,-11.1405561838396,-25.4571561636752));
#56339=CARTESIAN_POINT('Ctrl Pts',(10.7993696672017,-11.1405335315708,-25.9626067212897));
#56340=CARTESIAN_POINT('Ctrl Pts',(10.5184322421676,-11.1405120524905,-26.4418793811568));
#56341=CARTESIAN_POINT('Ctrl Pts',(10.205803443148,-11.140528566112,-26.9023836362064));
#56342=CARTESIAN_POINT('Ctrl Pts',(9.86327425406625,-11.140592146173,-27.3395683284773));
#56343=CARTESIAN_POINT('Ctrl Pts',(9.84456529184466,-11.1405956189192,-27.3634473792335));
#56344=CARTESIAN_POINT('Ctrl Pts',(9.82576713466431,-11.1405992320812,-27.3872568695669));
#56345=CARTESIAN_POINT('Ctrl Pts',(9.80688007720748,-11.1406029871375,-27.4109960614716));
#56346=CARTESIAN_POINT('Ctrl Pts',(9.51581516932357,-11.1406608556074,-27.7768363052876));
#56347=CARTESIAN_POINT('Ctrl Pts',(9.20363630193371,-11.1407524229737,-28.1259792738061));
#56348=CARTESIAN_POINT('Ctrl Pts',(8.87287307497526,-11.1408830732023,-28.4565860515457));
#56349=CARTESIAN_POINT('Ctrl Pts',(8.45296445385497,-11.1410489355257,-28.8762960581575));
#56350=CARTESIAN_POINT('Ctrl Pts',(8.00266291237046,-11.14102916832,-29.2664055581394));
#56351=CARTESIAN_POINT('Ctrl Pts',(7.52706076683475,-11.1409447762251,-29.623073811332));
#56352=CARTESIAN_POINT('Ctrl Pts',(7.03588228050418,-11.1408576202232,-29.9914232276871));
#56353=CARTESIAN_POINT('Ctrl Pts',(6.51772025468935,-11.1407015386379,-30.324104714059));
#56354=CARTESIAN_POINT('Ctrl Pts',(5.97820444764821,-11.1406098238583,-30.6169382346466));
#56355=CARTESIAN_POINT('Ctrl Pts',(5.80254906997304,-11.1405799633908,-30.7122788752423));
#56356=CARTESIAN_POINT('Ctrl Pts',(5.62463021206004,-11.1405569258981,-30.8033959571381));
#56357=CARTESIAN_POINT('Ctrl Pts',(5.44464223011685,-11.140545311496,-30.8901464030697));
#56358=CARTESIAN_POINT('Ctrl Pts',(5.23451649162827,-11.1405317523418,-30.9914226178412));
#56359=CARTESIAN_POINT('Ctrl Pts',(5.02157070686452,-11.1405337619717,-31.0867474156025));
#56360=CARTESIAN_POINT('Ctrl Pts',(4.80615213398614,-11.1405586565987,-31.1760403636834));
#56361=CARTESIAN_POINT('Ctrl Pts',(4.34358505005125,-11.1406121126906,-31.3677786063883));
#56362=CARTESIAN_POINT('Ctrl Pts',(3.8697282778781,-11.1406166038518,-31.5315848779285));
#56363=CARTESIAN_POINT('Ctrl Pts',(3.38789503899993,-11.1405974138543,-31.6667251991232));
#56364=CARTESIAN_POINT('Ctrl Pts',(2.90557646101489,-11.1405782045272,-31.8020016439339));
#56365=CARTESIAN_POINT('Ctrl Pts',(2.41526438814469,-11.1405352664515,-31.9085547102908));
#56366=CARTESIAN_POINT('Ctrl Pts',(1.92026085791492,-11.1404939615587,-31.9856006847443));
#56367=CARTESIAN_POINT('Ctrl Pts',(1.43449608631385,-11.1404534275815,-32.0612086711477));
#56368=CARTESIAN_POINT('Ctrl Pts',(0.944212408007904,-11.1404144664287,
-32.1084009027684));
#56369=CARTESIAN_POINT('Ctrl Pts',(0.452524052053249,-11.1404010466267,
-32.1263873775889));
#56370=CARTESIAN_POINT('Ctrl Pts',(0.306506050113395,-11.1403970613123,
-32.1317288689695));
#56371=CARTESIAN_POINT('Ctrl Pts',(0.160364173661682,-11.1403953285613,
-32.1344942782863));
#56372=CARTESIAN_POINT('Ctrl Pts',(0.0141800625092728,-11.1403964761348,
-32.1346620186808));
#56373=CARTESIAN_POINT('Ctrl Pts',(0.0141800632188867,-11.1403973459325,
-32.1346624271939));
#56374=CARTESIAN_POINT('Ctrl Pts',(0.0144656783393586,-12.7599307078565,
-32.8953007842645));
#56375=CARTESIAN_POINT('Ctrl Pts',(0.014364623397118,-14.5379153836776,
-33.3165459255256));
#56376=CARTESIAN_POINT('Ctrl Pts',(0.0138852845116556,-16.3265643431061,
-33.3633837088844));
#56377=CARTESIAN_POINT('Ctrl Pts',(0.0126756651545544,-5.95420420234552,
-30.9059431763506));
#56378=CARTESIAN_POINT('Ctrl Pts',(-1.67874765476121,-5.95427016651283,
-30.9078854781798));
#56379=CARTESIAN_POINT('Ctrl Pts',(-5.06207666681088,-5.95449152024237,
-30.1400118956118));
#56380=CARTESIAN_POINT('Ctrl Pts',(-9.13352020149616,-5.95502609718381,
-26.9011656662941));
#56381=CARTESIAN_POINT('Ctrl Pts',(-11.3985450405706,-5.95565800382054,
-22.2126100680987));
#56382=CARTESIAN_POINT('Ctrl Pts',(-11.4005432099075,-5.95619359382253,
-17.591391383522));
#56383=CARTESIAN_POINT('Ctrl Pts',(-9.53329463070476,-5.95667525936892,
-12.8044170636141));
#56384=CARTESIAN_POINT('Ctrl Pts',(-6.08841037862947,-5.95691177097276,
-9.60009166191711));
#56385=CARTESIAN_POINT('Ctrl Pts',(-0.62959096618128,-5.95689406188054,
-7.9089185865303));
#56386=CARTESIAN_POINT('Ctrl Pts',(4.02150525978373,-5.95663125040354,-8.60539076557815));
#56387=CARTESIAN_POINT('Ctrl Pts',(8.74525015143806,-5.95607382843479,-11.819686783314));
#56388=CARTESIAN_POINT('Ctrl Pts',(11.1031056814831,-5.95551007854099,-15.8882521324295));
#56389=CARTESIAN_POINT('Ctrl Pts',(11.5362216227613,-5.95483299772893,-21.5856712789841));
#56390=CARTESIAN_POINT('Ctrl Pts',(9.61094393081526,-5.95433681827801,-26.5188966697294));
#56391=CARTESIAN_POINT('Ctrl Pts',(5.0802474974889,-5.9540959491554,-30.1286108088843));
#56392=CARTESIAN_POINT('Ctrl Pts',(1.70409898507032,-5.95413823817816,-30.9040008745215));
#56393=CARTESIAN_POINT('Ctrl Pts',(0.0126756651545648,-5.95420420234549,
-30.9059431763506));
#56394=CARTESIAN_POINT('Ctrl Pts',(0.0127618745531326,-7.74287283182119,
-30.9527770059201));
#56395=CARTESIAN_POINT('Ctrl Pts',(-1.68548832549057,-7.7429204232733,-30.9547315631087));
#56396=CARTESIAN_POINT('Ctrl Pts',(-5.0830217998589,-7.74308018853412,-30.1836394238826));
#56397=CARTESIAN_POINT('Ctrl Pts',(-9.17117204076044,-7.7434659631373,-26.9314241002283));
#56398=CARTESIAN_POINT('Ctrl Pts',(-11.4457225360306,-7.74392200705522,
-22.2234994714345));
#56399=CARTESIAN_POINT('Ctrl Pts',(-11.4476456658045,-7.74430854469774,
-17.5831276709294));
#56400=CARTESIAN_POINT('Ctrl Pts',(-9.57285068424014,-7.7446561642233,-12.7764308762033));
#56401=CARTESIAN_POINT('Ctrl Pts',(-6.11353230050375,-7.74482686372711,
-9.55876888079239));
#56402=CARTESIAN_POINT('Ctrl Pts',(-0.632185886302867,-7.74481409786207,
-7.8605425095534));
#56403=CARTESIAN_POINT('Ctrl Pts',(4.03826644687838,-7.74462438981708,-8.56001346161073));
#56404=CARTESIAN_POINT('Ctrl Pts',(8.78142608487145,-7.74422212427359,-11.7874910890232));
#56405=CARTESIAN_POINT('Ctrl Pts',(11.149049155713,-7.74381523183831,-15.8730594539117));
#56406=CARTESIAN_POINT('Ctrl Pts',(11.5839290099491,-7.74332660728802,-21.5939916320221));
#56407=CARTESIAN_POINT('Ctrl Pts',(9.65065602626927,-7.74296855198524,-26.5475258676079));
#56408=CARTESIAN_POINT('Ctrl Pts',(5.10130875602688,-7.74279472317779,-30.1721584900102));
#56409=CARTESIAN_POINT('Ctrl Pts',(1.7110120745973,-7.74282524036906,-30.9508224487316));
#56410=CARTESIAN_POINT('Ctrl Pts',(0.0127618745531419,-7.74287283182116,
-30.9527770059201));
#56411=CARTESIAN_POINT('Ctrl Pts',(0.0132776364340488,-9.52087771532864,
-31.3740264688042));
#56412=CARTESIAN_POINT('Ctrl Pts',(-1.74797671201721,-9.52090718954666,
-31.3760498948275));
#56413=CARTESIAN_POINT('Ctrl Pts',(-5.271524650593,-9.52100618056806,-30.5763450608813));
#56414=CARTESIAN_POINT('Ctrl Pts',(-9.51130084428964,-9.521245169089,-27.2034739253175));
#56415=CARTESIAN_POINT('Ctrl Pts',(-11.8701722517871,-9.52152772295717,
-22.3209201180397));
#56416=CARTESIAN_POINT('Ctrl Pts',(-11.8721414012863,-9.52176722544999,
-17.5084569851083));
#56417=CARTESIAN_POINT('Ctrl Pts',(-9.92778796577869,-9.52198261947285,
-12.5235139579991));
#56418=CARTESIAN_POINT('Ctrl Pts',(-6.34019186157888,-9.52208839828275,
-9.18654946226275));
#56419=CARTESIAN_POINT('Ctrl Pts',(-0.655585973996512,-9.52208049842113,
-7.4253522281354));
#56420=CARTESIAN_POINT('Ctrl Pts',(4.18805226580263,-9.52196292175774,-8.15073985881758));
#56421=CARTESIAN_POINT('Ctrl Pts',(9.10713201858229,-9.52171368791137,-11.4978868960279));
#56422=CARTESIAN_POINT('Ctrl Pts',(11.5625899817747,-9.52146155360048,-15.7349508128868));
#56423=CARTESIAN_POINT('Ctrl Pts',(12.0136378483586,-9.52115883187025,-21.6680716073542));
#56424=CARTESIAN_POINT('Ctrl Pts',(10.0086827540591,-9.52093702507326,-26.805361804485));
#56425=CARTESIAN_POINT('Ctrl Pts',(5.29058253593033,-9.5208293367656,-30.5644605184506));
#56426=CARTESIAN_POINT('Ctrl Pts',(1.77453198488622,-9.52084824111058,-31.3720030427809));
#56427=CARTESIAN_POINT('Ctrl Pts',(0.0132776364340575,-9.52087771532862,
-31.3740264688042));
#56428=CARTESIAN_POINT('Ctrl Pts',(0.0141800794977398,-11.1404269807007,
-32.1346763534391));
#56429=CARTESIAN_POINT('Ctrl Pts',(-1.86101127358257,-11.1404430682945,
-32.1368202321539));
#56430=CARTESIAN_POINT('Ctrl Pts',(-5.61191937353799,-11.1404970537641,
-31.285486683544));
#56431=CARTESIAN_POINT('Ctrl Pts',(-10.1256359017146,-11.1406274533327,
-27.6947054135064));
#56432=CARTESIAN_POINT('Ctrl Pts',(-12.6366282687174,-11.1407816316003,
-22.4967770467721));
#56433=CARTESIAN_POINT('Ctrl Pts',(-12.6387613441719,-11.1409123423453,
-17.3735811343263));
#56434=CARTESIAN_POINT('Ctrl Pts',(-10.5686277028552,-11.1410299133772,
-12.0666785765421));
#56435=CARTESIAN_POINT('Ctrl Pts',(-6.74955939924805,-11.1410876547738,
-8.51435090684236));
#56436=CARTESIAN_POINT('Ctrl Pts',(-0.697848325346421,-11.1410833311677,
-6.63949368743887));
#56437=CARTESIAN_POINT('Ctrl Pts',(4.45842395181422,-11.1410191700821,-7.41157048097923));
#56438=CARTESIAN_POINT('Ctrl Pts',(9.69530581330433,-11.1408831100704,-10.9749313352134));
#56439=CARTESIAN_POINT('Ctrl Pts',(12.3093643735978,-11.1407455356869,-15.4854058259517));
#56440=CARTESIAN_POINT('Ctrl Pts',(12.7896340599126,-11.1405803465478,-21.8017556422417));
#56441=CARTESIAN_POINT('Ctrl Pts',(10.6552623927216,-11.1404593218829,-27.2709704908402));
#56442=CARTESIAN_POINT('Ctrl Pts',(5.63233676524715,-11.1404005803505,-31.2729038120098));
#56443=CARTESIAN_POINT('Ctrl Pts',(1.88937143257938,-11.1404108931069,-32.1325324747243));
#56444=CARTESIAN_POINT('Ctrl Pts',(0.0141800794977484,-11.1404269807007,
-32.1346763534391));
#56445=CARTESIAN_POINT('Origin',(-0.000296681332357812,9.94837209453149,
-19.5991217145044));
#56446=CARTESIAN_POINT('',(-0.000296681332349218,9.94837209453149,-8.2961217145047));
#56447=CARTESIAN_POINT('Ctrl Pts',(106.159666069941,156.964294183074,-29.0656604561344));
#56448=CARTESIAN_POINT('Ctrl Pts',(106.138358950669,157.015956672759,-29.1268318378117));
#56449=CARTESIAN_POINT('Ctrl Pts',(106.09524245494,157.108865545525,-29.2600535904003));
#56450=CARTESIAN_POINT('Ctrl Pts',(106.030746562164,157.223659689985,-29.5130440157027));
#56451=CARTESIAN_POINT('Ctrl Pts',(105.97137557362,157.317387101145,-29.8591372231369));
#56452=CARTESIAN_POINT('Ctrl Pts',(105.933877318705,157.368858776075,-30.3504223928798));
#56453=CARTESIAN_POINT('Ctrl Pts',(105.917317825577,157.355800613052,-30.6915892039445));
#56454=CARTESIAN_POINT('Ctrl Pts',(105.906490517953,157.351165052516,-30.8686141188019));
#56455=CARTESIAN_POINT('Ctrl Pts',(106.225345648909,156.874419443198,-29.1473099287261));
#56456=CARTESIAN_POINT('Ctrl Pts',(106.206328250355,156.92538160559,-29.2038374238038));
#56457=CARTESIAN_POINT('Ctrl Pts',(106.168226220066,157.017658421823,-29.3299453249355));
#56458=CARTESIAN_POINT('Ctrl Pts',(106.113922509955,157.130129668107,-29.5764256406352));
#56459=CARTESIAN_POINT('Ctrl Pts',(106.069304301174,157.216720535914,-29.918533004284));
#56460=CARTESIAN_POINT('Ctrl Pts',(106.045681579056,157.255629353027,-30.3885093528864));
#56461=CARTESIAN_POINT('Ctrl Pts',(106.035641312375,157.23625634693,-30.7076454242074));
#56462=CARTESIAN_POINT('Ctrl Pts',(106.029646865574,157.22782084569,-30.8729168019847));
#56463=CARTESIAN_POINT('Ctrl Pts',(106.344107964504,156.675610343419,-29.2825824780185));
#56464=CARTESIAN_POINT('Ctrl Pts',(106.329816888896,156.725927424178,-29.3354485605125));
#56465=CARTESIAN_POINT('Ctrl Pts',(106.302584817123,156.816062075183,-29.4563045554829));
#56466=CARTESIAN_POINT('Ctrl Pts',(106.27104815068,156.917809313398,-29.701771088011));
#56467=CARTESIAN_POINT('Ctrl Pts',(106.254796648479,156.981857468603,-30.0432475844186));
#56468=CARTESIAN_POINT('Ctrl Pts',(106.249236377783,156.993657362994,-30.4653000630515));
#56469=CARTESIAN_POINT('Ctrl Pts',(106.24492905535,156.964114756206,-30.7371763024408));
#56470=CARTESIAN_POINT('Ctrl Pts',(106.243606635022,156.94875317537,-30.8786954979634));
#56471=CARTESIAN_POINT('Ctrl Pts',(106.515260457149,156.166526720107,-29.4485190318679));
#56472=CARTESIAN_POINT('Ctrl Pts',(106.509631040947,156.220390605647,-29.5095248824907));
#56473=CARTESIAN_POINT('Ctrl Pts',(106.499914776485,156.315358353002,-29.6492210827154));
#56474=CARTESIAN_POINT('Ctrl Pts',(106.488741510092,156.420010506102,-29.9143990108189));
#56475=CARTESIAN_POINT('Ctrl Pts',(106.475863748476,156.487594652589,-30.2296433757163));
#56476=CARTESIAN_POINT('Ctrl Pts',(106.457467076786,156.506678973703,-30.5556780997233));
#56477=CARTESIAN_POINT('Ctrl Pts',(106.449166312086,156.477656785211,-30.7715217565753));
#56478=CARTESIAN_POINT('Ctrl Pts',(106.445702355573,156.461435617761,-30.8782953424107));
#56479=CARTESIAN_POINT('Ctrl Pts',(106.571393654613,155.749612132167,-29.5744624096707));
#56480=CARTESIAN_POINT('Ctrl Pts',(106.567328688542,155.812421194999,-29.6409240174563));
#56481=CARTESIAN_POINT('Ctrl Pts',(106.558267012117,155.925819464185,-29.7890811173704));
#56482=CARTESIAN_POINT('Ctrl Pts',(106.542567068175,156.048508608489,-30.0457729317968));
#56483=CARTESIAN_POINT('Ctrl Pts',(106.525451908599,156.119587438977,-30.3256033173217));
#56484=CARTESIAN_POINT('Ctrl Pts',(106.508256427192,156.13619260195,-30.6067469531646));
#56485=CARTESIAN_POINT('Ctrl Pts',(106.497319600361,156.120937515619,-30.785562491215));
#56486=CARTESIAN_POINT('Ctrl Pts',(106.49203277853,156.112860206445,-30.8720012640897));
#56487=CARTESIAN_POINT('Ctrl Pts',(106.567101090387,155.563421789816,-29.6446452143876));
#56488=CARTESIAN_POINT('Ctrl Pts',(106.562876895604,155.625003360361,-29.7137101886027));
#56489=CARTESIAN_POINT('Ctrl Pts',(106.553630084897,155.73562139399,-29.8648942072695));
#56490=CARTESIAN_POINT('Ctrl Pts',(106.538319794998,155.852744644122,-30.1152152344156));
#56491=CARTESIAN_POINT('Ctrl Pts',(106.522346173415,155.921081703105,-30.3763816387336));
#56492=CARTESIAN_POINT('Ctrl Pts',(106.506769273649,155.944336119509,-30.6310616986669));
#56493=CARTESIAN_POINT('Ctrl Pts',(106.497001314498,155.940572508322,-30.7907664190787));
#56494=CARTESIAN_POINT('Ctrl Pts',(106.492310890291,155.938564368708,-30.8674541769969));
#56495=CARTESIAN_POINT('Ctrl Pts',(106.159666069941,156.964294183074,-29.0656604561344));
#56496=CARTESIAN_POINT('Ctrl Pts',(106.138358950669,157.015956672759,-29.1268318378117));
#56497=CARTESIAN_POINT('Ctrl Pts',(106.09524245494,157.108865545525,-29.2600535904003));
#56498=CARTESIAN_POINT('Ctrl Pts',(106.030746562164,157.223659689985,-29.5130440157027));
#56499=CARTESIAN_POINT('Ctrl Pts',(105.97137557362,157.317387101145,-29.8591372231369));
#56500=CARTESIAN_POINT('Ctrl Pts',(105.933877318705,157.368858776075,-30.3504223928798));
#56501=CARTESIAN_POINT('Ctrl Pts',(105.917317825577,157.355800613052,-30.6915892039445));
#56502=CARTESIAN_POINT('Ctrl Pts',(105.906490517953,157.351165052516,-30.8686141188019));
#56503=CARTESIAN_POINT('Ctrl Pts',(106.159666069941,156.964294183074,-29.0656604561344));
#56504=CARTESIAN_POINT('Ctrl Pts',(106.05847462552,157.140273072424,-29.0859632863382));
#56505=CARTESIAN_POINT('Ctrl Pts',(105.824483633884,157.438373165821,-29.1321701076506));
#56506=CARTESIAN_POINT('Ctrl Pts',(105.20530502807,157.843800849146,-29.2486029468123));
#56507=CARTESIAN_POINT('Ctrl Pts',(104.667708691412,157.975931236124,-29.3445554367353));
#56508=CARTESIAN_POINT('Ctrl Pts',(104.421887059213,157.974846421487,-29.3859828363195));
#56509=CARTESIAN_POINT('Ctrl Pts',(106.138358950669,157.015956672759,-29.1268318378117));
#56510=CARTESIAN_POINT('Ctrl Pts',(106.036994552748,157.180965851492,-29.1511679797163));
#56511=CARTESIAN_POINT('Ctrl Pts',(105.802771062666,157.464004716957,-29.2032889982378));
#56512=CARTESIAN_POINT('Ctrl Pts',(105.188836038056,157.852383589753,-29.3328054572953));
#56513=CARTESIAN_POINT('Ctrl Pts',(104.674257839986,157.973574115468,-29.4345702429334));
#56514=CARTESIAN_POINT('Ctrl Pts',(104.43749767377,157.972407216157,-29.4791323297989));
#56515=CARTESIAN_POINT('Ctrl Pts',(106.09524245494,157.108865545525,-29.2600535904003));
#56516=CARTESIAN_POINT('Ctrl Pts',(105.993368539642,157.25536301367,-29.2907400042136));
#56517=CARTESIAN_POINT('Ctrl Pts',(105.757570463774,157.512866620894,-29.3532006299149));
#56518=CARTESIAN_POINT('Ctrl Pts',(105.154923312476,157.870009059442,-29.5080448183764));
#56519=CARTESIAN_POINT('Ctrl Pts',(104.687116054629,157.968805129822,-29.6166904571828));
#56520=CARTESIAN_POINT('Ctrl Pts',(104.464486741121,157.96751024596,-29.6661400768418));
#56521=CARTESIAN_POINT('Ctrl Pts',(106.030746562164,157.223659689985,-29.5130440157027));
#56522=CARTESIAN_POINT('Ctrl Pts',(105.926549736922,157.351184788633,-29.5496462617118));
#56523=CARTESIAN_POINT('Ctrl Pts',(105.682650835317,157.584824254147,-29.627014608788));
#56524=CARTESIAN_POINT('Ctrl Pts',(105.109889529884,157.892527526125,-29.8035105206236));
#56525=CARTESIAN_POINT('Ctrl Pts',(104.7024549756,157.961390365463,-29.8998488841106));
#56526=CARTESIAN_POINT('Ctrl Pts',(104.492190393553,157.960124255983,-29.9481996544591));
#56527=CARTESIAN_POINT('Ctrl Pts',(105.97137557362,157.317387101145,-29.8591372231369));
#56528=CARTESIAN_POINT('Ctrl Pts',(105.862871297725,157.434406081998,-29.8983532939494));
#56529=CARTESIAN_POINT('Ctrl Pts',(105.608120792845,157.651650475697,-29.9841070041903));
#56530=CARTESIAN_POINT('Ctrl Pts',(105.083536772425,157.900930910244,-30.1318458075811));
#56531=CARTESIAN_POINT('Ctrl Pts',(104.709260450486,157.953679312297,-30.1943221240715));
#56532=CARTESIAN_POINT('Ctrl Pts',(104.507056977371,157.952712959806,-30.2312256368563));
#56533=CARTESIAN_POINT('Ctrl Pts',(105.933877318705,157.368858776075,-30.3504223928798));
#56534=CARTESIAN_POINT('Ctrl Pts',(105.819848275308,157.480649750506,-30.3725586829951));
#56535=CARTESIAN_POINT('Ctrl Pts',(105.556250876817,157.684406659595,-30.4193894197022));
#56536=CARTESIAN_POINT('Ctrl Pts',(105.070387986937,157.892721748646,-30.4675739068128));
#56537=CARTESIAN_POINT('Ctrl Pts',(104.700816176602,157.945726349999,-30.4980335010804));
#56538=CARTESIAN_POINT('Ctrl Pts',(104.509055841217,157.945291637758,-30.5146344917887));
#56539=CARTESIAN_POINT('Ctrl Pts',(105.917317825577,157.355800613052,-30.6915892039445));
#56540=CARTESIAN_POINT('Ctrl Pts',(105.797791304599,157.474829816894,-30.6952024186657));
#56541=CARTESIAN_POINT('Ctrl Pts',(105.525658974249,157.685452351028,-30.7009264274092));
#56542=CARTESIAN_POINT('Ctrl Pts',(105.039131548154,157.891378317373,-30.7046568942406));
#56543=CARTESIAN_POINT('Ctrl Pts',(104.682256555753,157.940324364213,-30.7043270154062));
#56544=CARTESIAN_POINT('Ctrl Pts',(104.501807189916,157.940347606701,-30.7034394205879));
#56545=CARTESIAN_POINT('Ctrl Pts',(105.906490517953,157.351165052516,-30.8686141188019));
#56546=CARTESIAN_POINT('Ctrl Pts',(105.783334170331,157.474509259342,-30.8643114356192));
#56547=CARTESIAN_POINT('Ctrl Pts',(105.504691533598,157.688795396963,-30.8528802018641));
#56548=CARTESIAN_POINT('Ctrl Pts',(105.018116184247,157.891199388603,-30.8284201136475));
#56549=CARTESIAN_POINT('Ctrl Pts',(104.670071670176,157.937600482675,-30.808347854648));
#56550=CARTESIAN_POINT('Ctrl Pts',(104.496041293447,157.937879018659,-30.7977109945429));
#56551=CARTESIAN_POINT('Ctrl Pts',(106.159666069941,156.964294183074,-29.0656604561344));
#56552=CARTESIAN_POINT('Ctrl Pts',(106.05847462552,157.140273072424,-29.0859632863382));
#56553=CARTESIAN_POINT('Ctrl Pts',(105.824483633884,157.438373165821,-29.1321701076506));
#56554=CARTESIAN_POINT('Ctrl Pts',(105.20530502807,157.843800849146,-29.2486029468123));
#56555=CARTESIAN_POINT('Ctrl Pts',(104.667708691412,157.975931236124,-29.3445554367353));
#56556=CARTESIAN_POINT('Ctrl Pts',(104.421887059213,157.974846421487,-29.3859828363195));
#56557=CARTESIAN_POINT('Ctrl Pts',(106.159666069941,156.964294183074,-29.0656604561344));
#56558=CARTESIAN_POINT('Ctrl Pts',(106.12025832256,157.018219027,-29.0166707725794));
#56559=CARTESIAN_POINT('Ctrl Pts',(106.037768241089,157.115670129806,-28.9090044356809));
#56560=CARTESIAN_POINT('Ctrl Pts',(105.896585271612,157.240166410482,-28.6953464374648));
#56561=CARTESIAN_POINT('Ctrl Pts',(105.731094279143,157.348910647599,-28.3936046524485));
#56562=CARTESIAN_POINT('Ctrl Pts',(105.538745570897,157.422958570125,-27.9467204416304));
#56563=CARTESIAN_POINT('Ctrl Pts',(105.412263871085,157.427716096801,-27.6305136351824));
#56564=CARTESIAN_POINT('Ctrl Pts',(105.344648352553,157.43198504458,-27.4674890966993));
#56565=CARTESIAN_POINT('Ctrl Pts',(106.05847462552,157.140273072424,-29.0859632863382));
#56566=CARTESIAN_POINT('Ctrl Pts',(106.017660943081,157.183302752675,-29.0331486187581));
#56567=CARTESIAN_POINT('Ctrl Pts',(105.93275143454,157.262223367592,-28.9195915352867));
#56568=CARTESIAN_POINT('Ctrl Pts',(105.78705643911,157.369065109077,-28.6999459429658));
#56569=CARTESIAN_POINT('Ctrl Pts',(105.617219953218,157.467295234161,-28.3987124268062));
#56570=CARTESIAN_POINT('Ctrl Pts',(105.424497114126,157.536338862964,-27.9686635473869));
#56571=CARTESIAN_POINT('Ctrl Pts',(105.29901303998,157.547322145791,-27.6724121636581));
#56572=CARTESIAN_POINT('Ctrl Pts',(105.230494283775,157.555525909261,-27.5180702922021));
#56573=CARTESIAN_POINT('Ctrl Pts',(105.824483633884,157.438373165821,-29.1321701076506));
#56574=CARTESIAN_POINT('Ctrl Pts',(105.781442698612,157.466667212561,-29.0732398392982));
#56575=CARTESIAN_POINT('Ctrl Pts',(105.690957488017,157.521798914809,-28.9480744038868));
#56576=CARTESIAN_POINT('Ctrl Pts',(105.533846571599,157.60520446205,-28.7193826469927));
#56577=CARTESIAN_POINT('Ctrl Pts',(105.350623444067,157.687985520981,-28.4133893340447));
#56578=CARTESIAN_POINT('Ctrl Pts',(105.161188183314,157.74315730726,-28.0217578826131));
#56579=CARTESIAN_POINT('Ctrl Pts',(105.040879796998,157.758536047353,-27.7671819951866));
#56580=CARTESIAN_POINT('Ctrl Pts',(104.97164184663,157.769527959965,-27.6310349140387));
#56581=CARTESIAN_POINT('Ctrl Pts',(105.20530502807,157.843800849146,-29.2486029468123));
#56582=CARTESIAN_POINT('Ctrl Pts',(105.162943246989,157.85622700644,-29.175245280046));
#56583=CARTESIAN_POINT('Ctrl Pts',(105.07518143496,157.881822844973,-29.0229128115989));
#56584=CARTESIAN_POINT('Ctrl Pts',(104.938108964004,157.918620131986,-28.7612202151603));
#56585=CARTESIAN_POINT('Ctrl Pts',(104.80723390668,157.943877288194,-28.4606906755498));
#56586=CARTESIAN_POINT('Ctrl Pts',(104.685727783904,157.952721848312,-28.1478422584652));
#56587=CARTESIAN_POINT('Ctrl Pts',(104.578757392091,157.96319412283,-27.9341628528719));
#56588=CARTESIAN_POINT('Ctrl Pts',(104.518482434195,157.969181021811,-27.8242139129632));
#56589=CARTESIAN_POINT('Ctrl Pts',(104.667708691412,157.975931236124,-29.3445554367353));
#56590=CARTESIAN_POINT('Ctrl Pts',(104.644771434024,157.978216035803,-29.2573024571761));
#56591=CARTESIAN_POINT('Ctrl Pts',(104.597945275543,157.982835218487,-29.0809029872517));
#56592=CARTESIAN_POINT('Ctrl Pts',(104.520582433299,157.989976858772,-28.808174747929));
#56593=CARTESIAN_POINT('Ctrl Pts',(104.431283775208,157.99732507738,-28.5275576007176));
#56594=CARTESIAN_POINT('Ctrl Pts',(104.324333159391,158.00477086135,-28.2432145826503));
#56595=CARTESIAN_POINT('Ctrl Pts',(104.23946041609,158.009718429818,-28.0542745655676));
#56596=CARTESIAN_POINT('Ctrl Pts',(104.193990268806,158.012189049266,-27.9599254153633));
#56597=CARTESIAN_POINT('Ctrl Pts',(104.421887059213,157.974846421487,-29.3859828363195));
#56598=CARTESIAN_POINT('Ctrl Pts',(104.406276444656,157.977285626818,-29.2928333428401));
#56599=CARTESIAN_POINT('Ctrl Pts',(104.370823056342,157.982145477542,-29.1072431312564));
#56600=CARTESIAN_POINT('Ctrl Pts',(104.305056136804,157.989364544692,-28.8315580792574));
#56601=CARTESIAN_POINT('Ctrl Pts',(104.22683797844,157.99649801858,-28.5591417020152));
#56602=CARTESIAN_POINT('Ctrl Pts',(104.136329848485,158.003531191682,-28.2905556572927));
#56603=CARTESIAN_POINT('Ctrl Pts',(104.067922187911,158.008143439199,-28.1144210307272));
#56604=CARTESIAN_POINT('Ctrl Pts',(104.031736389258,158.010428052083,-28.0271751846095));
#56605=CARTESIAN_POINT('Ctrl Pts',(106.159666069941,156.964294183074,-29.0656604561344));
#56606=CARTESIAN_POINT('Ctrl Pts',(106.12025832256,157.018219027,-29.0166707725794));
#56607=CARTESIAN_POINT('Ctrl Pts',(106.037768241089,157.115670129806,-28.9090044356809));
#56608=CARTESIAN_POINT('Ctrl Pts',(105.896585271612,157.240166410482,-28.6953464374648));
#56609=CARTESIAN_POINT('Ctrl Pts',(105.731094279143,157.348910647599,-28.3936046524485));
#56610=CARTESIAN_POINT('Ctrl Pts',(105.538745570897,157.422958570125,-27.9467204416304));
#56611=CARTESIAN_POINT('Ctrl Pts',(105.412263871085,157.427716096801,-27.6305136351824));
#56612=CARTESIAN_POINT('Ctrl Pts',(105.344648352553,157.43198504458,-27.4674890966993));
#56613=CARTESIAN_POINT('Ctrl Pts',(106.159771053303,156.964280939194,-29.0662991457712));
#56614=CARTESIAN_POINT('Ctrl Pts',(106.213366149175,156.834308953238,-28.9122524256372));
#56615=CARTESIAN_POINT('Ctrl Pts',(106.268118805313,156.670761249515,-28.7917384980043));
#56616=CARTESIAN_POINT('Ctrl Pts',(106.361902390991,156.175116680878,-28.5568213447643));
#56617=CARTESIAN_POINT('Ctrl Pts',(106.390708391681,155.850642936275,-28.442014892803));
#56618=CARTESIAN_POINT('Ctrl Pts',(106.34679962949,155.569509682383,-28.3361485791696));
#56619=CARTESIAN_POINT('Ctrl Pts',(106.06116198871,157.099249811255,-28.9437362143557));
#56620=CARTESIAN_POINT('Ctrl Pts',(106.128482708274,156.9659892488,-28.8030194497259));
#56621=CARTESIAN_POINT('Ctrl Pts',(106.1928249427,156.801698983255,-28.6790515348616));
#56622=CARTESIAN_POINT('Ctrl Pts',(106.299090947568,156.317436740994,-28.4210325268163));
#56623=CARTESIAN_POINT('Ctrl Pts',(106.328778719696,156.015681230683,-28.2926992266224));
#56624=CARTESIAN_POINT('Ctrl Pts',(106.28026313987,155.731375722387,-28.1757256356184));
#56625=CARTESIAN_POINT('Ctrl Pts',(105.950871786291,157.205078600442,-28.797532273766));
#56626=CARTESIAN_POINT('Ctrl Pts',(106.030585239761,157.072060196689,-28.6579151235393));
#56627=CARTESIAN_POINT('Ctrl Pts',(106.106833330889,156.901701168344,-28.5189246986972));
#56628=CARTESIAN_POINT('Ctrl Pts',(106.221775469845,156.421947232032,-28.2263296949885));
#56629=CARTESIAN_POINT('Ctrl Pts',(106.245930494849,156.142186772701,-28.0929478394698));
#56630=CARTESIAN_POINT('Ctrl Pts',(106.197581218037,155.849905002819,-27.9763752136982));
#56631=CARTESIAN_POINT('Ctrl Pts',(105.67430911568,157.382495933548,-28.2825044585364));
#56632=CARTESIAN_POINT('Ctrl Pts',(105.792383662732,157.230563296112,-28.1451019875527));
#56633=CARTESIAN_POINT('Ctrl Pts',(105.896397156848,157.034073509628,-28.0011765049505));
#56634=CARTESIAN_POINT('Ctrl Pts',(106.036240504507,156.551732121156,-27.7501383236683));
#56635=CARTESIAN_POINT('Ctrl Pts',(106.064889542333,156.2822308626,-27.6564486692897));
#56636=CARTESIAN_POINT('Ctrl Pts',(106.033541402576,155.983918979465,-27.5808666708538));
#56637=CARTESIAN_POINT('Ctrl Pts',(105.513321234961,157.421714197639,-27.8752021170681));
#56638=CARTESIAN_POINT('Ctrl Pts',(105.653977271347,157.251850808509,-27.7632043164155));
#56639=CARTESIAN_POINT('Ctrl Pts',(105.773058671396,157.041831517561,-27.659136177562));
#56640=CARTESIAN_POINT('Ctrl Pts',(105.930645641756,156.557245764211,-27.4878394076607));
#56641=CARTESIAN_POINT('Ctrl Pts',(105.967969781119,156.28244648416,-27.4227700747179));
#56642=CARTESIAN_POINT('Ctrl Pts',(105.951090186777,155.996291876586,-27.3820724931954));
#56643=CARTESIAN_POINT('Ctrl Pts',(105.34418503933,157.432418867535,-27.4675054745459));
#56644=CARTESIAN_POINT('Ctrl Pts',(105.516642591834,157.245903902298,-27.3911127529355));
#56645=CARTESIAN_POINT('Ctrl Pts',(105.65391595131,157.021470057374,-27.3283199577476));
#56646=CARTESIAN_POINT('Ctrl Pts',(105.836910348615,156.531693154229,-27.2396330590499));
#56647=CARTESIAN_POINT('Ctrl Pts',(105.881474200929,156.266597334413,-27.2142247237796));
#56648=CARTESIAN_POINT('Ctrl Pts',(105.879024409216,156.001631063776,-27.2083181483065));
#56649=CARTESIAN_POINT('Ctrl Pts',(106.159666069941,156.964294183074,-29.0656604561344));
#56650=CARTESIAN_POINT('Ctrl Pts',(106.195177935394,156.8781900336,-28.9637081533389));
#56651=CARTESIAN_POINT('Ctrl Pts',(106.263018145824,156.685696266891,-28.7906827047385));
#56652=CARTESIAN_POINT('Ctrl Pts',(106.368740744714,156.183525804449,-28.5599926553781));
#56653=CARTESIAN_POINT('Ctrl Pts',(106.377322422923,155.76625667659,-28.4097406246141));
#56654=CARTESIAN_POINT('Ctrl Pts',(106.348217475623,155.579947720605,-28.3395670800759));
#56655=CARTESIAN_POINT('Ctrl Pts',(106.159666069941,156.964294183074,-29.0656604561344));
#56656=CARTESIAN_POINT('Ctrl Pts',(106.220380936594,156.858706849464,-29.0534787580121));
#56657=CARTESIAN_POINT('Ctrl Pts',(106.327125341617,156.62956712086,-29.0320715519232));
#56658=CARTESIAN_POINT('Ctrl Pts',(106.451596776292,156.203721894506,-29.0048593056667));
#56659=CARTESIAN_POINT('Ctrl Pts',(106.54293532496,155.644268879363,-28.9827330415665));
#56660=CARTESIAN_POINT('Ctrl Pts',(106.58549456303,154.96237748024,-28.9711935773637));
#56661=CARTESIAN_POINT('Ctrl Pts',(106.582538488953,154.598239445092,-28.9715627939412));
#56662=CARTESIAN_POINT('Ctrl Pts',(106.582538488953,154.412996236586,-28.9715627939412));
#56663=CARTESIAN_POINT('Ctrl Pts',(106.195177935394,156.8781900336,-28.9637081533389));
#56664=CARTESIAN_POINT('Ctrl Pts',(106.249644145884,156.773281124433,-28.960993328384));
#56665=CARTESIAN_POINT('Ctrl Pts',(106.346655787264,156.545353001995,-28.9575253481415));
#56666=CARTESIAN_POINT('Ctrl Pts',(106.461323694737,156.121463443452,-28.9536677225453));
#56667=CARTESIAN_POINT('Ctrl Pts',(106.544889821316,155.570830589298,-28.9507556197415));
#56668=CARTESIAN_POINT('Ctrl Pts',(106.58151785555,154.928738066865,-28.9488637890997));
#56669=CARTESIAN_POINT('Ctrl Pts',(106.578506599904,154.587928510867,-28.947503429018));
#56670=CARTESIAN_POINT('Ctrl Pts',(106.578367569247,154.412996236586,-28.9466737957448));
#56671=CARTESIAN_POINT('Ctrl Pts',(106.263018145824,156.685696266891,-28.7906827047385));
#56672=CARTESIAN_POINT('Ctrl Pts',(106.306896573299,156.581043479426,-28.8038181305246));
#56673=CARTESIAN_POINT('Ctrl Pts',(106.386606020629,156.352325156453,-28.8306646226711));
#56674=CARTESIAN_POINT('Ctrl Pts',(106.482118573433,155.928322138732,-28.8665246895566));
#56675=CARTESIAN_POINT('Ctrl Pts',(106.548122982843,155.397386370086,-28.8933476002284));
#56676=CARTESIAN_POINT('Ctrl Pts',(106.571892682611,154.850074682076,-28.9033965715141));
#56677=CARTESIAN_POINT('Ctrl Pts',(106.568590362491,154.564113441423,-28.8991248987129));
#56678=CARTESIAN_POINT('Ctrl Pts',(106.568140531643,154.412996236586,-28.897211739293));
#56679=CARTESIAN_POINT('Ctrl Pts',(106.368740744714,156.183525804449,-28.5599926553781));
#56680=CARTESIAN_POINT('Ctrl Pts',(106.397960197607,156.080485345925,-28.599313008629));
#56681=CARTESIAN_POINT('Ctrl Pts',(106.45129573589,155.858349326941,-28.6738000960913));
#56682=CARTESIAN_POINT('Ctrl Pts',(106.508946620434,155.485198462158,-28.7582776200927));
#56683=CARTESIAN_POINT('Ctrl Pts',(106.54123782476,155.092730082208,-28.811587561406));
#56684=CARTESIAN_POINT('Ctrl Pts',(106.549522201783,154.744893251871,-28.8304279370022));
#56685=CARTESIAN_POINT('Ctrl Pts',(106.547865889854,154.52389988812,-28.8262518461268));
#56686=CARTESIAN_POINT('Ctrl Pts',(106.547232254424,154.412996236586,-28.8243914609786));
#56687=CARTESIAN_POINT('Ctrl Pts',(106.377322422923,155.76625667659,-28.4097406246141));
#56688=CARTESIAN_POINT('Ctrl Pts',(106.400702036534,155.688278734799,-28.4661100912924));
#56689=CARTESIAN_POINT('Ctrl Pts',(106.44358710311,155.521098143168,-28.5695082214586));
#56690=CARTESIAN_POINT('Ctrl Pts',(106.489896813627,155.249072268564,-28.6811633466168));
#56691=CARTESIAN_POINT('Ctrl Pts',(106.51906917063,154.960114292288,-28.7514994194597));
#56692=CARTESIAN_POINT('Ctrl Pts',(106.530494975888,154.678828544922,-28.7790476313129));
#56693=CARTESIAN_POINT('Ctrl Pts',(106.529983724972,154.500064858057,-28.7778149787141));
#56694=CARTESIAN_POINT('Ctrl Pts',(106.529661450699,154.412996236586,-28.7770379586474));
#56695=CARTESIAN_POINT('Ctrl Pts',(106.348217475623,155.579947720605,-28.3395670800759));
#56696=CARTESIAN_POINT('Ctrl Pts',(106.374755678513,155.515232578374,-28.4035520700929));
#56697=CARTESIAN_POINT('Ctrl Pts',(106.423252315195,155.373115142958,-28.5204799881915));
#56698=CARTESIAN_POINT('Ctrl Pts',(106.475066135525,155.139087574162,-28.6454058089155));
#56699=CARTESIAN_POINT('Ctrl Pts',(106.507165363498,154.889865785325,-28.7227987201828));
#56700=CARTESIAN_POINT('Ctrl Pts',(106.519794352092,154.645429927558,-28.7532478697527));
#56701=CARTESIAN_POINT('Ctrl Pts',(106.51999322249,154.488793199334,-28.7537273566449));
#56702=CARTESIAN_POINT('Ctrl Pts',(106.51999322249,154.412996236586,-28.7537273566449));
#56703=CARTESIAN_POINT('Ctrl Pts',(106.159757767723,93.0357555402865,-29.0661543979354));
#56704=CARTESIAN_POINT('Ctrl Pts',(106.220486882371,93.1413414354738,-29.0540444053011));
#56705=CARTESIAN_POINT('Ctrl Pts',(106.327088851543,93.3703275984488,-29.0319241743745));
#56706=CARTESIAN_POINT('Ctrl Pts',(106.451586179222,93.7963916231389,-29.0047573954654));
#56707=CARTESIAN_POINT('Ctrl Pts',(106.543024834394,94.355663188237,-28.9832670169923));
#56708=CARTESIAN_POINT('Ctrl Pts',(106.585420184768,95.0376480824109,-28.9707919688499));
#56709=CARTESIAN_POINT('Ctrl Pts',(106.582538488953,95.4017605549078,-28.9715627939412));
#56710=CARTESIAN_POINT('Ctrl Pts',(106.582538488953,95.5870037634137,-28.9715627939412));
#56711=CARTESIAN_POINT('Ctrl Pts',(106.225446977821,93.1255322592087,-29.1478664747165));
#56712=CARTESIAN_POINT('Ctrl Pts',(106.277289029105,93.2300602679124,-29.129053496216));
#56713=CARTESIAN_POINT('Ctrl Pts',(106.369002588235,93.4570494203136,-29.093441068411));
#56714=CARTESIAN_POINT('Ctrl Pts',(106.476903013597,93.8804889558776,-29.0479260432671));
#56715=CARTESIAN_POINT('Ctrl Pts',(106.554975751715,94.4299212853727,-29.0115347985217));
#56716=CARTESIAN_POINT('Ctrl Pts',(106.588938892491,95.0715924051955,-28.9931536730768));
#56717=CARTESIAN_POINT('Ctrl Pts',(106.586570378002,95.412032199405,-28.9956221588645));
#56718=CARTESIAN_POINT('Ctrl Pts',(106.586709408659,95.5870037634137,-28.9964517921377));
#56719=CARTESIAN_POINT('Ctrl Pts',(106.343969547918,93.3238281609064,-29.2826408053906));
#56720=CARTESIAN_POINT('Ctrl Pts',(106.380780652651,93.4275399330192,-29.2525252489373));
#56721=CARTESIAN_POINT('Ctrl Pts',(106.446575492119,93.6544770854441,-29.194520240492));
#56722=CARTESIAN_POINT('Ctrl Pts',(106.523848909919,94.0765676158104,-29.1186064125349));
#56723=CARTESIAN_POINT('Ctrl Pts',(106.576108196069,94.6047179851234,-29.0617230591208));
#56724=CARTESIAN_POINT('Ctrl Pts',(106.594651274522,95.1506160389577,-29.0391550962362));
#56725=CARTESIAN_POINT('Ctrl Pts',(106.59296759774,95.4357827550251,-29.0445904091756));
#56726=CARTESIAN_POINT('Ctrl Pts',(106.593166044399,95.5870037634136,-29.0465456957738));
#56727=CARTESIAN_POINT('Ctrl Pts',(106.515275798042,93.8332432539004,-29.4492822046714));
#56728=CARTESIAN_POINT('Ctrl Pts',(106.529973872039,93.9342627120986,-29.4000759691508));
#56729=CARTESIAN_POINT('Ctrl Pts',(106.555842583089,94.15235602125,-29.3076906127226));
#56730=CARTESIAN_POINT('Ctrl Pts',(106.582485090847,94.5211263908247,-29.2022023655503));
#56731=CARTESIAN_POINT('Ctrl Pts',(106.595501284322,94.9092076365257,-29.1374973613476));
#56732=CARTESIAN_POINT('Ctrl Pts',(106.597327259254,95.2548538953564,-29.1156399679038));
#56733=CARTESIAN_POINT('Ctrl Pts',(106.597132432663,95.4756001505228,-29.1202385400801));
#56734=CARTESIAN_POINT('Ctrl Pts',(106.597139911683,95.5870037634136,-29.1222038570576));
#56735=CARTESIAN_POINT('Ctrl Pts',(106.571350023408,94.2498924113831,-29.5751757735689));
#56736=CARTESIAN_POINT('Ctrl Pts',(106.575123676105,94.3252335946995,-29.5134770973603));
#56737=CARTESIAN_POINT('Ctrl Pts',(106.582028780689,94.4875216749915,-29.4005796353664));
#56738=CARTESIAN_POINT('Ctrl Pts',(106.589546282153,94.7546007029534,-29.2776695728766));
#56739=CARTESIAN_POINT('Ctrl Pts',(106.594241401391,95.0394690219424,-29.2009050518942));
#56740=CARTESIAN_POINT('Ctrl Pts',(106.596102244169,95.3194651120232,-29.1704805414086));
#56741=CARTESIAN_POINT('Ctrl Pts',(106.596017941156,95.4990250442452,-29.1718588834952));
#56742=CARTESIAN_POINT('Ctrl Pts',(106.595966586999,95.5870037634136,-29.1726985165354));
#56743=CARTESIAN_POINT('Ctrl Pts',(106.567057459182,94.4360827537342,-29.6453585782858));
#56744=CARTESIAN_POINT('Ctrl Pts',(106.571276209044,94.497790780626,-29.5763826277604));
#56745=CARTESIAN_POINT('Ctrl Pts',(106.578977099399,94.6344620427381,-29.4504741834061));
#56746=CARTESIAN_POINT('Ctrl Pts',(106.587264752811,94.8630720852849,-29.3149722478847));
#56747=CARTESIAN_POINT('Ctrl Pts',(106.592365492836,95.108524726741,-29.2315758856584));
#56748=CARTESIAN_POINT('Ctrl Pts',(106.594396206005,95.3522540734533,-29.1983740188387));
#56749=CARTESIAN_POINT('Ctrl Pts',(106.594425962298,95.510146461103,-29.1978875077408));
#56750=CARTESIAN_POINT('Ctrl Pts',(106.594425962298,95.5870037634136,-29.1978875077409));
#56751=CARTESIAN_POINT('Ctrl Pts',(106.159757767723,93.0357555402865,-29.0661543979354));
#56752=CARTESIAN_POINT('Ctrl Pts',(106.193868358141,93.0950614802059,-29.0593524051662));
#56753=CARTESIAN_POINT('Ctrl Pts',(106.225858523878,93.157069792869,-29.0528427030375));
#56754=CARTESIAN_POINT('Ctrl Pts',(106.255768777248,93.2227692548379,-29.0466593398451));
#56755=CARTESIAN_POINT('Ctrl Pts',(106.279109528443,93.2740384559529,-29.0418340934643));
#56756=CARTESIAN_POINT('Ctrl Pts',(106.301184383433,93.3275552860519,-29.0372072173462));
#56757=CARTESIAN_POINT('Ctrl Pts',(106.322023411664,93.3837711504868,-29.0327882567208));
#56758=CARTESIAN_POINT('Ctrl Pts',(106.342043974037,93.4377791017097,-29.0285428535359));
#56759=CARTESIAN_POINT('Ctrl Pts',(106.36092886984,93.4942787896767,-29.0244912142309));
#56760=CARTESIAN_POINT('Ctrl Pts',(106.378755301869,93.5538439186071,-29.020619323417));
#56761=CARTESIAN_POINT('Ctrl Pts',(106.395229987161,93.6088923294091,-29.0170410312193));
#56762=CARTESIAN_POINT('Ctrl Pts',(106.410800357297,93.6665585193349,-29.0136163246847));
#56763=CARTESIAN_POINT('Ctrl Pts',(106.425513161978,93.7273374133779,-29.0103380390581));
#56764=CARTESIAN_POINT('Ctrl Pts',(106.432686037804,93.7569687086505,-29.0087397893545));
#56765=CARTESIAN_POINT('Ctrl Pts',(106.439654888597,93.7873405321585,-29.0071763968541));
#56766=CARTESIAN_POINT('Ctrl Pts',(106.446424044191,93.8185146949233,-29.0056473431346));
#56767=CARTESIAN_POINT('Ctrl Pts',(106.46123819987,93.8867386992234,-29.0023010409957));
#56768=CARTESIAN_POINT('Ctrl Pts',(106.474984686351,93.9582888255988,-28.9991397307298));
#56769=CARTESIAN_POINT('Ctrl Pts',(106.487741932219,94.0336829718406,-28.9961580238389));
#56770=CARTESIAN_POINT('Ctrl Pts',(106.49040263735,94.0494074937177,-28.9955361464442));
#56771=CARTESIAN_POINT('Ctrl Pts',(106.493020253193,94.0652993961784,-28.994922086548));
#56772=CARTESIAN_POINT('Ctrl Pts',(106.495595400533,94.0813636636177,-28.9943158033593));
#56773=CARTESIAN_POINT('Ctrl Pts',(106.50707274951,94.1529615875719,-28.9916136186624));
#56774=CARTESIAN_POINT('Ctrl Pts',(106.517440972293,94.2287254102058,-28.9890888635797));
#56775=CARTESIAN_POINT('Ctrl Pts',(106.526682097164,94.3071529453247,-28.9867776001422));
#56776=CARTESIAN_POINT('Ctrl Pts',(106.52936855566,94.3299523686556,-28.9861056999803));
#56777=CARTESIAN_POINT('Ctrl Pts',(106.531959663078,94.3529772581999,-28.9854518537707));
#56778=CARTESIAN_POINT('Ctrl Pts',(106.534454727826,94.3761913688818,-28.984816982571));
#56779=CARTESIAN_POINT('Ctrl Pts',(106.54154774505,94.4421848814852,-28.9830121587253));
#56780=CARTESIAN_POINT('Ctrl Pts',(106.547888675724,94.5099440559996,-28.9813543966989));
#56781=CARTESIAN_POINT('Ctrl Pts',(106.553428251279,94.5784572125331,-28.979871204309));
#56782=CARTESIAN_POINT('Ctrl Pts',(106.560262320313,94.6629805910444,-28.9780414180589));
#56783=CARTESIAN_POINT('Ctrl Pts',(106.565875983551,94.7486499407516,-28.9764775871648));
#56784=CARTESIAN_POINT('Ctrl Pts',(106.57019640638,94.8334867866,-28.975228734307));
#56785=CARTESIAN_POINT('Ctrl Pts',(106.570612079189,94.8416490363227,-28.9751085807489));
#56786=CARTESIAN_POINT('Ctrl Pts',(106.571015798852,94.8498035474653,-28.9749913390338));
#56787=CARTESIAN_POINT('Ctrl Pts',(106.571407512093,94.8579485428107,-28.9748770501506));
#56788=CARTESIAN_POINT('Ctrl Pts',(106.573990326742,94.9116536797539,-28.9741234708217));
#56789=CARTESIAN_POINT('Ctrl Pts',(106.575984399172,94.9639313557523,-28.9735347235255));
#56790=CARTESIAN_POINT('Ctrl Pts',(106.577520355608,95.0150276923437,-28.9730740452785));
#56791=CARTESIAN_POINT('Ctrl Pts',(106.579245810355,95.0724280289703,-28.9725565309475));
#56792=CARTESIAN_POINT('Ctrl Pts',(106.580387433646,95.1280158570699,-28.9722136526161));
#56793=CARTESIAN_POINT('Ctrl Pts',(106.581147040449,95.182408400113,-28.9719850062748));
#56794=CARTESIAN_POINT('Ctrl Pts',(106.582008498605,95.244094129594,-28.9717257020472));
#56795=CARTESIAN_POINT('Ctrl Pts',(106.582377965239,95.3042414267754,-28.9716136127865));
#56796=CARTESIAN_POINT('Ctrl Pts',(106.582524856856,95.363680386521,-28.9715686139954));
#56797=CARTESIAN_POINT('Ctrl Pts',(106.582710301689,95.4387197121131,-28.9715118048092));
#56798=CARTESIAN_POINT('Ctrl Pts',(106.582538488953,95.5126255304667,-28.9715627939412));
#56799=CARTESIAN_POINT('Ctrl Pts',(106.582538488953,95.5870037634137,-28.9715627939412));
#56800=CARTESIAN_POINT('Ctrl Pts',(106.159730341054,93.0357029563953,-29.0661788839691));
#56801=CARTESIAN_POINT('Ctrl Pts',(106.213345987507,93.1657851793481,-28.9123999098937));
#56802=CARTESIAN_POINT('Ctrl Pts',(106.268138563171,93.3295703221681,-28.791644543493));
#56803=CARTESIAN_POINT('Ctrl Pts',(106.362023691292,93.8250256977903,-28.557169653125));
#56804=CARTESIAN_POINT('Ctrl Pts',(106.390870310292,94.1496292708792,-28.4424052870126));
#56805=CARTESIAN_POINT('Ctrl Pts',(106.346948102426,94.4307841668427,-28.3365065551533));
#56806=CARTESIAN_POINT('Ctrl Pts',(106.311566797693,93.2996750526668,-29.0358973096343));
#56807=CARTESIAN_POINT('Ctrl Pts',(106.341642767854,93.4275627197661,-28.917361792232));
#56808=CARTESIAN_POINT('Ctrl Pts',(106.377291888391,93.5945633452837,-28.8255732321276));
#56809=CARTESIAN_POINT('Ctrl Pts',(106.4358910409,94.0746234592689,-28.6561485748631));
#56810=CARTESIAN_POINT('Ctrl Pts',(106.445838804361,94.3593361480997,-28.5749371905064));
#56811=CARTESIAN_POINT('Ctrl Pts',(106.413843357184,94.5904235725357,-28.4977945001463));
#56812=CARTESIAN_POINT('Ctrl Pts',(106.421055424755,93.6163545089825,-29.0118913529622));
#56813=CARTESIAN_POINT('Ctrl Pts',(106.439780686488,93.7470240415814,-28.9257932671132));
#56814=CARTESIAN_POINT('Ctrl Pts',(106.462692549155,93.9279105394486,-28.8597815020953));
#56815=CARTESIAN_POINT('Ctrl Pts',(106.492161460024,94.3829211068668,-28.7366251211403));
#56816=CARTESIAN_POINT('Ctrl Pts',(106.486969887161,94.6032470076911,-28.6741063743919));
#56817=CARTESIAN_POINT('Ctrl Pts',(106.462915598029,94.7886699380763,-28.6161102298743));
#56818=CARTESIAN_POINT('Ctrl Pts',(106.532861417163,94.3138278297276,-28.9855447198245));
#56819=CARTESIAN_POINT('Ctrl Pts',(106.536913235127,94.4229718067859,-28.9339464486333));
#56820=CARTESIAN_POINT('Ctrl Pts',(106.540995387917,94.5673652048096,-28.8907524286981));
#56821=CARTESIAN_POINT('Ctrl Pts',(106.535488080524,94.8632889184404,-28.8038176654822));
#56822=CARTESIAN_POINT('Ctrl Pts',(106.521499238654,94.9807503366047,-28.7573584400909));
#56823=CARTESIAN_POINT('Ctrl Pts',(106.503067197239,95.0920029540458,-28.7129178277865));
#56824=CARTESIAN_POINT('Ctrl Pts',(106.558580270277,94.5912633111139,-28.9786162633514));
#56825=CARTESIAN_POINT('Ctrl Pts',(106.558183218549,94.6812106932497,-28.9357455322212));
#56826=CARTESIAN_POINT('Ctrl Pts',(106.55667069263,94.7970095751175,-28.8970887023579));
#56827=CARTESIAN_POINT('Ctrl Pts',(106.542751649997,95.0192823070085,-28.8169042112673));
#56828=CARTESIAN_POINT('Ctrl Pts',(106.52838154884,95.1076243211072,-28.7739520485728));
#56829=CARTESIAN_POINT('Ctrl Pts',(106.510964238105,95.1948460963181,-28.7319580048126));
#56830=CARTESIAN_POINT('Ctrl Pts',(106.584238120944,95.1245627919814,-28.9711793416424));
#56831=CARTESIAN_POINT('Ctrl Pts',(106.578355588941,95.1670049435745,-28.9366353127957));
#56832=CARTESIAN_POINT('Ctrl Pts',(106.570374161183,95.2191830954045,-28.901374412872));
#56833=CARTESIAN_POINT('Ctrl Pts',(106.548527240666,95.3116255289373,-28.8280070942798));
#56834=CARTESIAN_POINT('Ctrl Pts',(106.534997914305,95.3536642402993,-28.789904450476));
#56835=CARTESIAN_POINT('Ctrl Pts',(106.519155732654,95.3959232411437,-28.7517081250112));
#56836=CARTESIAN_POINT('Ctrl Pts',(106.58253929064,95.3554471677454,-28.9715675778955));
#56837=CARTESIAN_POINT('Ctrl Pts',(106.576507367046,95.3748971604479,-28.9355723991698));
#56838=CARTESIAN_POINT('Ctrl Pts',(106.568373331069,95.3991010699531,-28.8991147495206));
#56839=CARTESIAN_POINT('Ctrl Pts',(106.547471404191,95.4482646730914,-28.8258525043823));
#56840=CARTESIAN_POINT('Ctrl Pts',(106.534644472136,95.4717602507739,-28.7890522829884));
#56841=CARTESIAN_POINT('Ctrl Pts',(106.519446794174,95.4930220210603,-28.7524098895025));
#56842=CARTESIAN_POINT('Ctrl Pts',(106.582539325496,95.5870037634137,-28.9715677858985));
#56843=CARTESIAN_POINT('Ctrl Pts',(106.576245140327,95.5870037634137,-28.934007524739));
#56844=CARTESIAN_POINT('Ctrl Pts',(106.567802887457,95.5870037634136,-28.8968073510931));
#56845=CARTESIAN_POINT('Ctrl Pts',(106.546733058742,95.5870037634136,-28.8236133191781));
#56846=CARTESIAN_POINT('Ctrl Pts',(106.534058422151,95.5870037634136,-28.7876392859347));
#56847=CARTESIAN_POINT('Ctrl Pts',(106.519468651307,95.5870037634136,-28.7524625881882));
#56848=CARTESIAN_POINT('Ctrl Pts',(106.159757767723,93.0357555402865,-29.0661543979354));
#56849=CARTESIAN_POINT('Ctrl Pts',(106.195283748704,93.1219553133431,-28.9642590000971));
#56850=CARTESIAN_POINT('Ctrl Pts',(106.263185806935,93.3148747876187,-28.7908054334314));
#56851=CARTESIAN_POINT('Ctrl Pts',(106.369016465995,93.8168706317226,-28.5607894112076));
#56852=CARTESIAN_POINT('Ctrl Pts',(106.377641147476,94.2343879499421,-28.410509086119));
#56853=CARTESIAN_POINT('Ctrl Pts',(106.348536200176,94.4206969059278,-28.3403355415808));
#56854=CARTESIAN_POINT('Ctrl Pts',(106.159757767723,93.0357555402865,-29.0661543979354));
#56855=CARTESIAN_POINT('Ctrl Pts',(106.120344241665,92.9818895089331,-29.0171271518668));
#56856=CARTESIAN_POINT('Ctrl Pts',(106.037556902298,92.8840462030021,-28.9087021671785));
#56857=CARTESIAN_POINT('Ctrl Pts',(105.896756852354,92.7595716433597,-28.6959069167781));
#56858=CARTESIAN_POINT('Ctrl Pts',(105.731132400185,92.6513322529711,-28.3937741045646));
#56859=CARTESIAN_POINT('Ctrl Pts',(105.538816440207,92.5766969740503,-27.9468979235023));
#56860=CARTESIAN_POINT('Ctrl Pts',(105.412263871085,92.5722839031985,-27.6305136351825));
#56861=CARTESIAN_POINT('Ctrl Pts',(105.344648352553,92.5680149554199,-27.4674890966994));
#56862=CARTESIAN_POINT('Ctrl Pts',(106.195283748704,93.1219553133431,-28.9642590000971));
#56863=CARTESIAN_POINT('Ctrl Pts',(106.159499086035,93.0689538820247,-28.9187407590474));
#56864=CARTESIAN_POINT('Ctrl Pts',(106.083693127487,92.9719884743825,-28.8151890594097));
#56865=CARTESIAN_POINT('Ctrl Pts',(105.954560694465,92.8501063464419,-28.604851504682));
#56866=CARTESIAN_POINT('Ctrl Pts',(105.803983381344,92.7491684753285,-28.3009477778612));
#56867=CARTESIAN_POINT('Ctrl Pts',(105.631269654711,92.6882927050477,-27.8685398778095));
#56868=CARTESIAN_POINT('Ctrl Pts',(105.518001866797,92.6914156246567,-27.5705012690976));
#56869=CARTESIAN_POINT('Ctrl Pts',(105.45880242133,92.6915558201013,-27.4169079011966));
#56870=CARTESIAN_POINT('Ctrl Pts',(106.263185806935,93.3148747876187,-28.7908054334314));
#56871=CARTESIAN_POINT('Ctrl Pts',(106.233015203437,93.2625693403437,-28.7469640860977));
#56872=CARTESIAN_POINT('Ctrl Pts',(106.16910972829,93.1677800506573,-28.6443060950327));
#56873=CARTESIAN_POINT('Ctrl Pts',(106.061639550771,93.0566424616573,-28.4263595699229));
#56874=CARTESIAN_POINT('Ctrl Pts',(105.937437419318,92.9784071205893,-28.1117411437592));
#56875=CARTESIAN_POINT('Ctrl Pts',(105.796239661692,92.9474465733074,-27.7162033601318));
#56876=CARTESIAN_POINT('Ctrl Pts',(105.703606482767,92.9633724787242,-27.4604055641331));
#56877=CARTESIAN_POINT('Ctrl Pts',(105.656544317321,92.9716934818801,-27.3275574634193));
#56878=CARTESIAN_POINT('Ctrl Pts',(106.369016465995,93.8168706317226,-28.5607894112076));
#56879=CARTESIAN_POINT('Ctrl Pts',(106.344227600409,93.7609010261698,-28.5058097167709));
#56880=CARTESIAN_POINT('Ctrl Pts',(106.290338319049,93.6609888430064,-28.3783535616423));
#56881=CARTESIAN_POINT('Ctrl Pts',(106.194616854094,93.5470044660009,-28.1331987856922));
#56882=CARTESIAN_POINT('Ctrl Pts',(106.080391916522,93.4666188255568,-27.8403076700035));
#56883=CARTESIAN_POINT('Ctrl Pts',(105.956983308912,93.4328783198502,-27.5388118855137));
#56884=CARTESIAN_POINT('Ctrl Pts',(105.878836455564,93.4511572292722,-27.3374682646073));
#56885=CARTESIAN_POINT('Ctrl Pts',(105.84102747933,93.4621158229342,-27.2381996761894));
#56886=CARTESIAN_POINT('Ctrl Pts',(106.377641147476,94.2343879499421,-28.410509086119));
#56887=CARTESIAN_POINT('Ctrl Pts',(106.352277236021,94.1689636041274,-28.3493553739408));
#56888=CARTESIAN_POINT('Ctrl Pts',(106.295691901275,94.0496108277793,-28.2129251833249));
#56889=CARTESIAN_POINT('Ctrl Pts',(106.197470265184,93.9166163950491,-27.9761077005869));
#56890=CARTESIAN_POINT('Ctrl Pts',(106.089989962536,93.8329923878485,-27.7169670903317));
#56891=CARTESIAN_POINT('Ctrl Pts',(105.982037030826,93.8031883619183,-27.4566869467777));
#56892=CARTESIAN_POINT('Ctrl Pts',(105.913622401982,93.8095083956246,-27.2917357116924));
#56893=CARTESIAN_POINT('Ctrl Pts',(105.880767700807,93.8132907142354,-27.2125213151717));
#56894=CARTESIAN_POINT('Ctrl Pts',(106.348536200176,94.4206969059278,-28.3403355415808));
#56895=CARTESIAN_POINT('Ctrl Pts',(106.321951442908,94.3561225860724,-28.2762383065314));
#56896=CARTESIAN_POINT('Ctrl Pts',(106.263789359565,94.2389056521297,-28.1360064928892));
#56897=CARTESIAN_POINT('Ctrl Pts',(106.167438294105,94.1110043748831,-27.9036990534133));
#56898=CARTESIAN_POINT('Ctrl Pts',(106.066827538651,94.030442405351,-27.6611212793998));
#56899=CARTESIAN_POINT('Ctrl Pts',(105.969056592744,93.994985264556,-27.4253904341799));
#56900=CARTESIAN_POINT('Ctrl Pts',(105.908170712088,93.9907194379385,-27.2785914032814));
#56901=CARTESIAN_POINT('Ctrl Pts',(105.879140506485,93.9888865978685,-27.2085980648717));
#56902=CARTESIAN_POINT('Ctrl Pts',(106.159757767723,93.0357555402865,-29.0661543979354));
#56903=CARTESIAN_POINT('Ctrl Pts',(106.120344241665,92.9818895089331,-29.0171271518668));
#56904=CARTESIAN_POINT('Ctrl Pts',(106.037556902298,92.8840462030021,-28.9087021671785));
#56905=CARTESIAN_POINT('Ctrl Pts',(105.896756852354,92.7595716433597,-28.6959069167781));
#56906=CARTESIAN_POINT('Ctrl Pts',(105.731132400185,92.6513322529711,-28.3937741045646));
#56907=CARTESIAN_POINT('Ctrl Pts',(105.538816440207,92.5766969740503,-27.9468979235023));
#56908=CARTESIAN_POINT('Ctrl Pts',(105.412263871085,92.5722839031985,-27.6305136351825));
#56909=CARTESIAN_POINT('Ctrl Pts',(105.344648352553,92.5680149554199,-27.4674890966994));
#56910=CARTESIAN_POINT('Ctrl Pts',(106.159757767723,93.0357555402865,-29.0661543979354));
#56911=CARTESIAN_POINT('Ctrl Pts',(106.058542576645,92.8597790483076,-29.0863377189927));
#56912=CARTESIAN_POINT('Ctrl Pts',(105.824356303666,92.5615269856193,-29.1315033763703));
#56913=CARTESIAN_POINT('Ctrl Pts',(105.205396300863,92.1562407821873,-29.2490848588998));
#56914=CARTESIAN_POINT('Ctrl Pts',(104.667708691412,92.0240687638763,-29.3445554367354));
#56915=CARTESIAN_POINT('Ctrl Pts',(104.421887059213,92.0251535785127,-29.3859828363195));
#56916=CARTESIAN_POINT('Ctrl Pts',(106.120344241665,92.9818895089331,-29.0171271518668));
#56917=CARTESIAN_POINT('Ctrl Pts',(106.017659960609,92.8166663842884,-29.0333420984235));
#56918=CARTESIAN_POINT('Ctrl Pts',(105.781383262368,92.5332121792237,-29.072749640621));
#56919=CARTESIAN_POINT('Ctrl Pts',(105.163015000282,92.1438416554582,-29.1756535391086));
#56920=CARTESIAN_POINT('Ctrl Pts',(104.644771434024,92.0217839641969,-29.2573024571762));
#56921=CARTESIAN_POINT('Ctrl Pts',(104.406276444656,92.0227143731822,-29.2928333428402));
#56922=CARTESIAN_POINT('Ctrl Pts',(106.037556902298,92.8840462030021,-28.9087021671785));
#56923=CARTESIAN_POINT('Ctrl Pts',(105.932383706182,92.7370350009496,-28.9188720848065));
#56924=CARTESIAN_POINT('Ctrl Pts',(105.691326795354,92.4785650720804,-28.9486857413434));
#56925=CARTESIAN_POINT('Ctrl Pts',(105.075100031884,92.1181218207614,-29.022873054317));
#56926=CARTESIAN_POINT('Ctrl Pts',(104.597945275543,92.0171647815126,-29.0809029872518));
#56927=CARTESIAN_POINT('Ctrl Pts',(104.370823056342,92.0178545224577,-29.1072431312565));
#56928=CARTESIAN_POINT('Ctrl Pts',(105.896756852354,92.7595716433597,-28.6959069167781));
#56929=CARTESIAN_POINT('Ctrl Pts',(105.787489036274,92.6310430515815,-28.7011089625782));
#56930=CARTESIAN_POINT('Ctrl Pts',(105.533957787192,92.3950749660455,-28.719502392325));
#56931=CARTESIAN_POINT('Ctrl Pts',(104.938024840544,92.0812805136203,-28.7610739206832));
#56932=CARTESIAN_POINT('Ctrl Pts',(104.520582433299,92.010023141228,-28.8081747479291));
#56933=CARTESIAN_POINT('Ctrl Pts',(104.305056136804,92.0106354553082,-28.8315580792575));
#56934=CARTESIAN_POINT('Ctrl Pts',(105.731132400185,92.6513322529712,-28.3937741045646));
#56935=CARTESIAN_POINT('Ctrl Pts',(105.616980705867,92.532699086568,-28.3981975248229));
#56936=CARTESIAN_POINT('Ctrl Pts',(105.350357362976,92.3117995382296,-28.4127028578631));
#56937=CARTESIAN_POINT('Ctrl Pts',(104.807311144127,92.0561501071553,-28.4608867296656));
#56938=CARTESIAN_POINT('Ctrl Pts',(104.431283775208,92.0026749226202,-28.5275576007177));
#56939=CARTESIAN_POINT('Ctrl Pts',(104.22683797844,92.0035019814196,-28.5591417020153));
#56940=CARTESIAN_POINT('Ctrl Pts',(105.538816440207,92.5766969740503,-27.9468979235023));
#56941=CARTESIAN_POINT('Ctrl Pts',(105.424721374037,92.4634474934616,-27.9692089511606));
#56942=CARTESIAN_POINT('Ctrl Pts',(105.161472652324,92.2568390905139,-28.0224440517507));
#56943=CARTESIAN_POINT('Ctrl Pts',(104.685718556258,92.0472756514078,-28.1478206325805));
#56944=CARTESIAN_POINT('Ctrl Pts',(104.324333159391,91.9952291386503,-28.2432145826504));
#56945=CARTESIAN_POINT('Ctrl Pts',(104.136329848484,91.9964688083179,-28.2905556572928));
#56946=CARTESIAN_POINT('Ctrl Pts',(105.412263871085,92.5722839031985,-27.6305136351825));
#56947=CARTESIAN_POINT('Ctrl Pts',(105.29901303998,92.4526778542093,-27.6724121636582));
#56948=CARTESIAN_POINT('Ctrl Pts',(105.040879796998,92.2414639526471,-27.7671819951867));
#56949=CARTESIAN_POINT('Ctrl Pts',(104.578757392091,92.03680587717,-27.934162852872));
#56950=CARTESIAN_POINT('Ctrl Pts',(104.23946041609,91.9902815701817,-28.0542745655677));
#56951=CARTESIAN_POINT('Ctrl Pts',(104.067922187911,91.991856560801,-28.1144210307273));
#56952=CARTESIAN_POINT('Ctrl Pts',(105.344648352553,92.5680149554199,-27.4674890966994));
#56953=CARTESIAN_POINT('Ctrl Pts',(105.230494283775,92.4444740907385,-27.5180702922022));
#56954=CARTESIAN_POINT('Ctrl Pts',(104.97164184663,92.2304720400352,-27.6310349140388));
#56955=CARTESIAN_POINT('Ctrl Pts',(104.518482434195,92.0308189781885,-27.8242139129633));
#56956=CARTESIAN_POINT('Ctrl Pts',(104.193990268806,91.9878109507343,-27.9599254153634));
#56957=CARTESIAN_POINT('Ctrl Pts',(104.031736389258,91.9895719479174,-28.0271751846096));
#56958=CARTESIAN_POINT('Ctrl Pts',(106.159757767723,93.0357555402865,-29.0661543979354));
#56959=CARTESIAN_POINT('Ctrl Pts',(106.058542576645,92.8597790483076,-29.0863377189927));
#56960=CARTESIAN_POINT('Ctrl Pts',(105.824356303666,92.5615269856193,-29.1315033763703));
#56961=CARTESIAN_POINT('Ctrl Pts',(105.205396300863,92.1562407821873,-29.2490848588998));
#56962=CARTESIAN_POINT('Ctrl Pts',(104.667708691412,92.0240687638763,-29.3445554367354));
#56963=CARTESIAN_POINT('Ctrl Pts',(104.421887059213,92.0251535785127,-29.3859828363195));
#56964=CARTESIAN_POINT('Ctrl Pts',(106.159757767723,93.0357555402865,-29.0661543979354));
#56965=CARTESIAN_POINT('Ctrl Pts',(106.138442179135,92.9840356764525,-29.1272916366384));
#56966=CARTESIAN_POINT('Ctrl Pts',(106.095346121308,92.8913661420774,-29.2598728364758));
#56967=CARTESIAN_POINT('Ctrl Pts',(106.030783188475,92.7766317646262,-29.5135174712462));
#56968=CARTESIAN_POINT('Ctrl Pts',(105.971396682721,92.6824225882599,-29.8593585217615));
#56969=CARTESIAN_POINT('Ctrl Pts',(105.933867786098,92.6314314854287,-30.350626552059));
#56970=CARTESIAN_POINT('Ctrl Pts',(105.917317825577,92.6441993869475,-30.6915892039446));
#56971=CARTESIAN_POINT('Ctrl Pts',(105.906490517953,92.6488349474838,-30.868614118802));
#56972=CARTESIAN_POINT('Ctrl Pts',(106.058542576645,92.8597790483076,-29.0863377189927));
#56973=CARTESIAN_POINT('Ctrl Pts',(106.037065688284,92.8191300512056,-29.1513901294587));
#56974=CARTESIAN_POINT('Ctrl Pts',(105.993477217531,92.745229394811,-29.2901507807086));
#56975=CARTESIAN_POINT('Ctrl Pts',(105.926539839286,92.6488457126567,-29.5506646937804));
#56976=CARTESIAN_POINT('Ctrl Pts',(105.862922906243,92.5655686510705,-29.897953204476));
#56977=CARTESIAN_POINT('Ctrl Pts',(105.819817349684,92.5195530119521,-30.3730982260515));
#56978=CARTESIAN_POINT('Ctrl Pts',(105.797791304599,92.5251701831064,-30.6952024186658));
#56979=CARTESIAN_POINT('Ctrl Pts',(105.783334170331,92.5254907406576,-30.8643114356193));
#56980=CARTESIAN_POINT('Ctrl Pts',(105.824356303666,92.5615269856193,-29.1315033763703));
#56981=CARTESIAN_POINT('Ctrl Pts',(105.802638797264,92.5359455565923,-29.2027530164228));
#56982=CARTESIAN_POINT('Ctrl Pts',(105.757407837477,92.4868042188425,-29.353619022687));
#56983=CARTESIAN_POINT('Ctrl Pts',(105.68256659081,92.4148883940816,-29.6271537755963));
#56984=CARTESIAN_POINT('Ctrl Pts',(105.608137554438,92.3484793774579,-29.98344316468));
#56985=CARTESIAN_POINT('Ctrl Pts',(105.556212357638,92.3156248263739,-30.420022872358));
#56986=CARTESIAN_POINT('Ctrl Pts',(105.525658974249,92.3145476489718,-30.7009264274093));
#56987=CARTESIAN_POINT('Ctrl Pts',(105.504691533598,92.3112046030369,-30.8528802018642));
#56988=CARTESIAN_POINT('Ctrl Pts',(105.205396300863,92.1562407821873,-29.2490848588998));
#56989=CARTESIAN_POINT('Ctrl Pts',(105.188920455146,92.1476213158741,-29.3332304834746));
#56990=CARTESIAN_POINT('Ctrl Pts',(105.154997384224,92.1300479236308,-29.5080777884889));
#56991=CARTESIAN_POINT('Ctrl Pts',(105.109926842228,92.1075577013311,-29.8033758361069));
#56992=CARTESIAN_POINT('Ctrl Pts',(105.083530180994,92.0990579550321,-30.1320430454854));
#56993=CARTESIAN_POINT('Ctrl Pts',(105.070389654842,92.1072801094019,-30.4675507105124));
#56994=CARTESIAN_POINT('Ctrl Pts',(105.039131548154,92.1086216826267,-30.7046568942407));
#56995=CARTESIAN_POINT('Ctrl Pts',(105.018116184247,92.1088006113969,-30.8284201136476));
#56996=CARTESIAN_POINT('Ctrl Pts',(104.667708691412,92.0240687638763,-29.3445554367354));
#56997=CARTESIAN_POINT('Ctrl Pts',(104.674257839986,92.0264258845315,-29.4345702429335));
#56998=CARTESIAN_POINT('Ctrl Pts',(104.687116054629,92.031194870178,-29.6166904571829));
#56999=CARTESIAN_POINT('Ctrl Pts',(104.7024549756,92.0386096345372,-29.8998488841107));
#57000=CARTESIAN_POINT('Ctrl Pts',(104.709260450486,92.046320687703,-30.1943221240716));
#57001=CARTESIAN_POINT('Ctrl Pts',(104.700816176602,92.054273650001,-30.4980335010805));
#57002=CARTESIAN_POINT('Ctrl Pts',(104.682256555753,92.0596756357874,-30.7043270154063));
#57003=CARTESIAN_POINT('Ctrl Pts',(104.670071670176,92.0623995173253,-30.8083478546481));
#57004=CARTESIAN_POINT('Ctrl Pts',(104.421887059213,92.0251535785127,-29.3859828363195));
#57005=CARTESIAN_POINT('Ctrl Pts',(104.43749767377,92.0275927838431,-29.479132329799));
#57006=CARTESIAN_POINT('Ctrl Pts',(104.464486741121,92.03248975404,-29.6661400768419));
#57007=CARTESIAN_POINT('Ctrl Pts',(104.492190393553,92.0398757440173,-29.9481996544592));
#57008=CARTESIAN_POINT('Ctrl Pts',(104.507056977371,92.0472870401944,-30.2312256368564));
#57009=CARTESIAN_POINT('Ctrl Pts',(104.509055841217,92.0547083622417,-30.5146344917888));
#57010=CARTESIAN_POINT('Ctrl Pts',(104.501807189916,92.0596523932991,-30.703439420588));
#57011=CARTESIAN_POINT('Ctrl Pts',(104.496041293447,92.0621209813409,-30.797710994543));
#57012=CARTESIAN_POINT('Ctrl Pts',(94.588494134975,198.156019016465,7.39535438320531));
#57013=CARTESIAN_POINT('Ctrl Pts',(94.5560759688073,198.146405337725,7.41376658204093));
#57014=CARTESIAN_POINT('Ctrl Pts',(94.4816734607793,198.12931149168,7.44627360376787));
#57015=CARTESIAN_POINT('Ctrl Pts',(94.3298562456689,198.108612292442,7.48381836117832));
#57016=CARTESIAN_POINT('Ctrl Pts',(94.0972331713054,198.094519630695,7.50893695296177));
#57017=CARTESIAN_POINT('Ctrl Pts',(93.9599339545807,198.095878403492,7.50806411259309));
#57018=CARTESIAN_POINT('Ctrl Pts',(93.8950711760379,198.095878403492,7.50806411259309));
#57019=CARTESIAN_POINT('Ctrl Pts',(94.5597575024888,198.18434075686,7.44310122556043));
#57020=CARTESIAN_POINT('Ctrl Pts',(94.5266950837351,198.173765476765,7.45741581957451));
#57021=CARTESIAN_POINT('Ctrl Pts',(94.4518966858735,198.155348968697,7.48309747576555));
#57022=CARTESIAN_POINT('Ctrl Pts',(94.3003887305697,198.134447877351,7.51374995040268));
#57023=CARTESIAN_POINT('Ctrl Pts',(94.0784404136297,198.122180430542,7.53554156537123));
#57024=CARTESIAN_POINT('Ctrl Pts',(93.954431584538,198.125245133168,7.53617664040953));
#57025=CARTESIAN_POINT('Ctrl Pts',(93.8950711760379,198.126521947502,7.53739892422763));
#57026=CARTESIAN_POINT('Ctrl Pts',(94.4973169547706,198.245141954736,7.52151324004459));
#57027=CARTESIAN_POINT('Ctrl Pts',(94.4637402318385,198.233241194241,7.53021526374748));
#57028=CARTESIAN_POINT('Ctrl Pts',(94.3892828904373,198.213459510008,7.54599320197979));
#57029=CARTESIAN_POINT('Ctrl Pts',(94.2343500528647,198.194345609953,7.56827961949215));
#57030=CARTESIAN_POINT('Ctrl Pts',(94.0395159132467,198.186076074388,7.58409526175984));
#57031=CARTESIAN_POINT('Ctrl Pts',(93.943442417416,198.191735970238,7.58605349932932));
#57032=CARTESIAN_POINT('Ctrl Pts',(93.8950711760379,198.195313309168,7.58822434516234));
#57033=CARTESIAN_POINT('Ctrl Pts',(94.3478842217812,198.390650435597,7.61715130396245));
#57034=CARTESIAN_POINT('Ctrl Pts',(94.314584116775,198.375150722882,7.62009869545517));
#57035=CARTESIAN_POINT('Ctrl Pts',(94.2416681250088,198.348875928246,7.62602077347386));
#57036=CARTESIAN_POINT('Ctrl Pts',(94.1128321009602,198.319693190843,7.63308759923282));
#57037=CARTESIAN_POINT('Ctrl Pts',(93.9954840128566,198.304224550657,7.63409214212998));
#57038=CARTESIAN_POINT('Ctrl Pts',(93.9286943140244,198.310289582617,7.63512082350804));
#57039=CARTESIAN_POINT('Ctrl Pts',(93.8950711760378,198.314374891576,7.6360264592862));
#57040=CARTESIAN_POINT('Ctrl Pts',(94.2422432735749,198.492879587666,7.64688213156321));
#57041=CARTESIAN_POINT('Ctrl Pts',(94.2167283723646,198.47365872247,7.64688213156321));
#57042=CARTESIAN_POINT('Ctrl Pts',(94.1617654265554,198.440305079081,7.64688213156321));
#57043=CARTESIAN_POINT('Ctrl Pts',(94.0691005423289,198.407008637852,7.64688213156321));
#57044=CARTESIAN_POINT('Ctrl Pts',(93.9775993296622,198.394555379408,7.64688213156321));
#57045=CARTESIAN_POINT('Ctrl Pts',(93.9216541904307,198.397446184407,7.64688213156321));
#57046=CARTESIAN_POINT('Ctrl Pts',(93.8950711760379,198.399213734286,7.64688213156321));
#57047=CARTESIAN_POINT('Ctrl Pts',(94.1965126031356,198.537424108246,7.64688213156321));
#57048=CARTESIAN_POINT('Ctrl Pts',(94.1751213153314,198.518608456913,7.64688213156321));
#57049=CARTESIAN_POINT('Ctrl Pts',(94.1277297877409,198.48625963857,7.64688213156321));
#57050=CARTESIAN_POINT('Ctrl Pts',(94.0472288489668,198.454863882819,7.64688213156321));
#57051=CARTESIAN_POINT('Ctrl Pts',(93.9674903605839,198.441980223546,7.64688213156321));
#57052=CARTESIAN_POINT('Ctrl Pts',(93.9182843390659,198.441634931383,7.64688213156321));
#57053=CARTESIAN_POINT('Ctrl Pts',(93.8950711760379,198.441634931383,7.64688213156321));
#57054=CARTESIAN_POINT('Ctrl Pts',(94.588494134975,198.156019016465,7.39535438320531));
#57055=CARTESIAN_POINT('Ctrl Pts',(94.5560759688073,198.146405337725,7.41376658204093));
#57056=CARTESIAN_POINT('Ctrl Pts',(94.4816734607793,198.12931149168,7.44627360376787));
#57057=CARTESIAN_POINT('Ctrl Pts',(94.3298562456689,198.108612292442,7.48381836117832));
#57058=CARTESIAN_POINT('Ctrl Pts',(94.0972331713054,198.094519630695,7.50893695296177));
#57059=CARTESIAN_POINT('Ctrl Pts',(93.9599339545807,198.095878403492,7.50806411259309));
#57060=CARTESIAN_POINT('Ctrl Pts',(93.8950711760379,198.095878403492,7.50806411259309));
#57061=CARTESIAN_POINT('Ctrl Pts',(94.5886048843477,198.156122595609,7.39535177868927));
#57062=CARTESIAN_POINT('Ctrl Pts',(94.5667342603343,198.093986882765,7.36033695888883));
#57063=CARTESIAN_POINT('Ctrl Pts',(94.5417207308709,198.046814945636,7.31629131857943));
#57064=CARTESIAN_POINT('Ctrl Pts',(94.4714222723439,197.967354025834,7.18697724446819));
#57065=CARTESIAN_POINT('Ctrl Pts',(94.422781436364,197.939261872928,7.10344019587358));
#57066=CARTESIAN_POINT('Ctrl Pts',(94.3746785414085,197.936002991284,7.02879953475614));
#57067=CARTESIAN_POINT('Ctrl Pts',(94.5237526177769,198.136872476982,7.43219869071211));
#57068=CARTESIAN_POINT('Ctrl Pts',(94.5022504530698,198.083679155832,7.39729343273412));
#57069=CARTESIAN_POINT('Ctrl Pts',(94.475386850573,198.039768940545,7.3542389783607));
#57070=CARTESIAN_POINT('Ctrl Pts',(94.3996783171221,197.966153175732,7.23119902026989));
#57071=CARTESIAN_POINT('Ctrl Pts',(94.3513508861093,197.941528543299,7.15535548269276));
#57072=CARTESIAN_POINT('Ctrl Pts',(94.3042260099987,197.938356783284,7.08271023484715));
#57073=CARTESIAN_POINT('Ctrl Pts',(94.4446207083359,198.121376949347,7.46089386447888));
#57074=CARTESIAN_POINT('Ctrl Pts',(94.4204807587334,198.073123911772,7.42689585238282));
#57075=CARTESIAN_POINT('Ctrl Pts',(94.3875482825334,198.031136957489,7.38355775674486));
#57076=CARTESIAN_POINT('Ctrl Pts',(94.3053992664606,197.963677925541,7.26436043947963));
#57077=CARTESIAN_POINT('Ctrl Pts',(94.2631190971576,197.943263561184,7.19509392549007));
#57078=CARTESIAN_POINT('Ctrl Pts',(94.2196879183721,197.940077201243,7.12211428448042));
#57079=CARTESIAN_POINT('Ctrl Pts',(94.1882651900544,198.098170094161,7.50268255583916));
#57080=CARTESIAN_POINT('Ctrl Pts',(94.1698984031795,198.055688129889,7.46536757835046));
#57081=CARTESIAN_POINT('Ctrl Pts',(94.1450489518799,198.017953836665,7.41762438891109));
#57082=CARTESIAN_POINT('Ctrl Pts',(94.0962826127307,197.96185403714,7.30108748982895));
#57083=CARTESIAN_POINT('Ctrl Pts',(94.0751029848347,197.945037735068,7.23572918817395));
#57084=CARTESIAN_POINT('Ctrl Pts',(94.0497727257803,197.94187536812,7.16329907704695));
#57085=CARTESIAN_POINT('Ctrl Pts',(94.024803274509,198.095932315329,7.50811571418464));
#57086=CARTESIAN_POINT('Ctrl Pts',(94.0196584398373,198.053518862308,7.46752588299834));
#57087=CARTESIAN_POINT('Ctrl Pts',(94.0118414147715,198.016233559267,7.41742939261485));
#57088=CARTESIAN_POINT('Ctrl Pts',(93.9916014167219,197.961763319133,7.30143601741628));
#57089=CARTESIAN_POINT('Ctrl Pts',(93.978894041329,197.945026259942,7.23546636457752));
#57090=CARTESIAN_POINT('Ctrl Pts',(93.9663423963054,197.942001093885,7.16617867048527));
#57091=CARTESIAN_POINT('Ctrl Pts',(93.8950711760379,198.095937218042,7.50812040598557));
#57092=CARTESIAN_POINT('Ctrl Pts',(93.8950711760379,198.049665421142,7.46383941473802));
#57093=CARTESIAN_POINT('Ctrl Pts',(93.8950711760379,198.012027575993,7.41057407727324));
#57094=CARTESIAN_POINT('Ctrl Pts',(93.8950711760379,197.959444005494,7.29380110042516));
#57095=CARTESIAN_POINT('Ctrl Pts',(93.8950711760379,197.944801995377,7.230329861552));
#57096=CARTESIAN_POINT('Ctrl Pts',(93.8950711760379,197.942009534401,7.16637199008224));
#57097=CARTESIAN_POINT('Ctrl Pts',(94.588494134975,198.156019016465,7.39535438320531));
#57098=CARTESIAN_POINT('Ctrl Pts',(94.5740065459042,198.114879037749,7.37215713929769));
#57099=CARTESIAN_POINT('Ctrl Pts',(94.5424405526794,198.047535259214,7.31995282850974));
#57100=CARTESIAN_POINT('Ctrl Pts',(94.4739176042639,197.965544282582,7.18923424563186));
#57101=CARTESIAN_POINT('Ctrl Pts',(94.4082070466675,197.938283581232,7.08103363224966));
#57102=CARTESIAN_POINT('Ctrl Pts',(94.3763331414432,197.936124201027,7.03157569431007));
#57103=CARTESIAN_POINT('Ctrl Pts',(94.588494134975,198.156019016465,7.39535438320531));
#57104=CARTESIAN_POINT('Ctrl Pts',(94.6100466093395,198.134777711168,7.35954425143897));
#57105=CARTESIAN_POINT('Ctrl Pts',(94.6485581922839,198.095838632316,7.27848434073269));
#57106=CARTESIAN_POINT('Ctrl Pts',(94.6967550847003,198.045433498102,7.11178819574722));
#57107=CARTESIAN_POINT('Ctrl Pts',(94.7341284760856,198.00235608968,6.85608882772053));
#57108=CARTESIAN_POINT('Ctrl Pts',(94.7347766952966,197.994756040061,6.69577844742065));
#57109=CARTESIAN_POINT('Ctrl Pts',(94.7347766952966,197.991318996849,6.61705721549326));
#57110=CARTESIAN_POINT('Ctrl Pts',(94.5740065459042,198.114879037749,7.37215713929769));
#57111=CARTESIAN_POINT('Ctrl Pts',(94.5958161000571,198.097774506551,7.33620632951714));
#57112=CARTESIAN_POINT('Ctrl Pts',(94.6353020903342,198.066120835875,7.25517764884045));
#57113=CARTESIAN_POINT('Ctrl Pts',(94.6851475152639,198.024507592274,7.08809665216605));
#57114=CARTESIAN_POINT('Ctrl Pts',(94.7209976235621,197.987485773636,6.84160077517006));
#57115=CARTESIAN_POINT('Ctrl Pts',(94.7199927966309,197.979805342228,6.69228070420343));
#57116=CARTESIAN_POINT('Ctrl Pts',(94.719350018428,197.975907002758,6.61773011768735));
#57117=CARTESIAN_POINT('Ctrl Pts',(94.5424405526794,198.047535259214,7.31995282850974));
#57118=CARTESIAN_POINT('Ctrl Pts',(94.5656005140737,198.03665621329,7.28372645205304));
#57119=CARTESIAN_POINT('Ctrl Pts',(94.6080000301753,198.016529993958,7.20279329563159));
#57120=CARTESIAN_POINT('Ctrl Pts',(94.6606521979643,197.986814748212,7.03165521853372));
#57121=CARTESIAN_POINT('Ctrl Pts',(94.6906668593501,197.959506060712,6.80871091906204));
#57122=CARTESIAN_POINT('Ctrl Pts',(94.6862600130354,197.953140213784,6.68419335487722));
#57123=CARTESIAN_POINT('Ctrl Pts',(94.6844363341399,197.949142368609,6.61889868685089));
#57124=CARTESIAN_POINT('Ctrl Pts',(94.4739176042639,197.965544282582,7.18923424563186));
#57125=CARTESIAN_POINT('Ctrl Pts',(94.502014858362,197.961277233794,7.15234354069121));
#57126=CARTESIAN_POINT('Ctrl Pts',(94.5514517361527,197.952546787962,7.0709238600853));
#57127=CARTESIAN_POINT('Ctrl Pts',(94.6053599344992,197.938883713264,6.91862777239791));
#57128=CARTESIAN_POINT('Ctrl Pts',(94.6289779937745,197.93081083893,6.76691418806401));
#57129=CARTESIAN_POINT('Ctrl Pts',(94.6255476311185,197.926568677663,6.67004172129863));
#57130=CARTESIAN_POINT('Ctrl Pts',(94.6234478028683,197.923904135897,6.62000061188844));
#57131=CARTESIAN_POINT('Ctrl Pts',(94.4082070466675,197.938283581232,7.08103363224966));
#57132=CARTESIAN_POINT('Ctrl Pts',(94.4411105733091,197.936957910227,7.05067077436129));
#57133=CARTESIAN_POINT('Ctrl Pts',(94.4981681697298,197.934075952458,6.98466308930223));
#57134=CARTESIAN_POINT('Ctrl Pts',(94.5570635326759,197.928902187529,6.86616439036141));
#57135=CARTESIAN_POINT('Ctrl Pts',(94.5818016062545,197.923518853449,6.74286576872342));
#57136=CARTESIAN_POINT('Ctrl Pts',(94.580725641302,197.919932348178,6.66072129284671));
#57137=CARTESIAN_POINT('Ctrl Pts',(94.5798166156499,197.918165384506,6.62025117118529));
#57138=CARTESIAN_POINT('Ctrl Pts',(94.3763331414432,197.936124201027,7.03157569431007));
#57139=CARTESIAN_POINT('Ctrl Pts',(94.4115681625267,197.934949654407,7.00467415389611));
#57140=CARTESIAN_POINT('Ctrl Pts',(94.4719665183853,197.932358278397,6.94532188531939));
#57141=CARTESIAN_POINT('Ctrl Pts',(94.5323086931384,197.927714671961,6.83896581220363));
#57142=CARTESIAN_POINT('Ctrl Pts',(94.5573043791848,197.922931969155,6.72942390844984));
#57143=CARTESIAN_POINT('Ctrl Pts',(94.558,197.919729717168,6.65608027970199));
#57144=CARTESIAN_POINT('Ctrl Pts',(94.558,197.918165384506,6.62025117118529));
#57145=CARTESIAN_POINT('Ctrl Pts',(94.588494134975,198.156019016465,7.39535438320531));
#57146=CARTESIAN_POINT('Ctrl Pts',(94.5982814073281,198.146373050226,7.37909251430475));
#57147=CARTESIAN_POINT('Ctrl Pts',(94.6077228544758,198.136995635549,7.36194983693657));
#57148=CARTESIAN_POINT('Ctrl Pts',(94.6167573468174,198.127942469672,7.34355176703013));
#57149=CARTESIAN_POINT('Ctrl Pts',(94.6240819169217,198.120602760297,7.32863582624255));
#57150=CARTESIAN_POINT('Ctrl Pts',(94.6311395970398,198.113475658661,7.31289356029644));
#57151=CARTESIAN_POINT('Ctrl Pts',(94.6379102364216,198.106580847319,7.29615827564055));
#57152=CARTESIAN_POINT('Ctrl Pts',(94.6411785636979,198.103252579677,7.28807980856629));
#57153=CARTESIAN_POINT('Ctrl Pts',(94.644380161685,198.099978316963,7.2797705819681));
#57154=CARTESIAN_POINT('Ctrl Pts',(94.6475135895632,198.096759638944,7.27121628268343));
#57155=CARTESIAN_POINT('Ctrl Pts',(94.6542982555154,198.08979038482,7.25269405547524));
#57156=CARTESIAN_POINT('Ctrl Pts',(94.6607688430846,198.083076341821,7.2330159279041));
#57157=CARTESIAN_POINT('Ctrl Pts',(94.6669797505093,198.076561707121,7.21182894361881));
#57158=CARTESIAN_POINT('Ctrl Pts',(94.6724734246131,198.070799380057,7.19308862454001));
#57159=CARTESIAN_POINT('Ctrl Pts',(94.6777637086585,198.065193258146,7.17316824661805));
#57160=CARTESIAN_POINT('Ctrl Pts',(94.6828811156785,198.059710197034,7.15178490353394));
#57161=CARTESIAN_POINT('Ctrl Pts',(94.6870128858412,198.055283199491,7.13452009372175));
#57162=CARTESIAN_POINT('Ctrl Pts',(94.6910318246324,198.050936531152,7.11630114659593));
#57163=CARTESIAN_POINT('Ctrl Pts',(94.6949511678618,198.046654785734,7.09695432524029));
#57164=CARTESIAN_POINT('Ctrl Pts',(94.6986186555255,198.042648183715,7.0788507235653));
#57165=CARTESIAN_POINT('Ctrl Pts',(94.7020783220883,198.0388244395,7.05976934408316));
#57166=CARTESIAN_POINT('Ctrl Pts',(94.7052819588185,198.035214690844,7.03997633715913));
#57167=CARTESIAN_POINT('Ctrl Pts',(94.708808795604,198.031240771385,7.01818650554082));
#57168=CARTESIAN_POINT('Ctrl Pts',(94.712025122707,198.02752658175,6.99553574564679));
#57169=CARTESIAN_POINT('Ctrl Pts',(94.714899198115,198.024093083153,6.97243910503139));
#57170=CARTESIAN_POINT('Ctrl Pts',(94.7181383684332,198.020223425902,6.94640848922963));
#57171=CARTESIAN_POINT('Ctrl Pts',(94.7209427170239,198.016710839428,6.91981521673233));
#57172=CARTESIAN_POINT('Ctrl Pts',(94.7233095166684,198.013552272072,6.89328372737137));
#57173=CARTESIAN_POINT('Ctrl Pts',(94.7243531008462,198.012159576697,6.88158529629455));
#57174=CARTESIAN_POINT('Ctrl Pts',(94.7253121376202,198.010835259681,6.86989886674506));
#57175=CARTESIAN_POINT('Ctrl Pts',(94.7261885273218,198.009577043124,6.85827638297318));
#57176=CARTESIAN_POINT('Ctrl Pts',(94.7281953475879,198.00669588822,6.83166238245036));
#57177=CARTESIAN_POINT('Ctrl Pts',(94.7297766853236,198.004155339544,6.80535133324735));
#57178=CARTESIAN_POINT('Ctrl Pts',(94.7310191162958,198.001901352772,6.77926930466851));
#57179=CARTESIAN_POINT('Ctrl Pts',(94.7322285873104,197.99970716112,6.75387919586524));
#57180=CARTESIAN_POINT('Ctrl Pts',(94.7331160108234,197.997784882636,6.72870232049996));
#57181=CARTESIAN_POINT('Ctrl Pts',(94.7337277241479,197.996114017647,6.70367575967099));
#57182=CARTESIAN_POINT('Ctrl Pts',(94.734253805466,197.99467705229,6.68215259582965));
#57183=CARTESIAN_POINT('Ctrl Pts',(94.7345752312826,197.993426560134,6.66073942695998));
#57184=CARTESIAN_POINT('Ctrl Pts',(94.7347073880769,197.992365002485,6.6394298264652));
#57185=CARTESIAN_POINT('Ctrl Pts',(94.7347537219258,197.991992822969,6.63195873264298));
#57186=CARTESIAN_POINT('Ctrl Pts',(94.7347766952966,197.991643989751,6.62450077672156));
#57187=CARTESIAN_POINT('Ctrl Pts',(94.7347766952966,197.991318996849,6.61705721549326));
#57188=CARTESIAN_POINT('Ctrl Pts',(94.588494134975,198.156019016465,7.39535438320531));
#57189=CARTESIAN_POINT('Ctrl Pts',(94.6537307424424,198.175365076418,7.35830264555175));
#57190=CARTESIAN_POINT('Ctrl Pts',(94.7020003798792,198.198127820108,7.31207021403685));
#57191=CARTESIAN_POINT('Ctrl Pts',(94.7816554787622,198.263953783603,7.17488229928977));
#57192=CARTESIAN_POINT('Ctrl Pts',(94.808,198.310876924011,7.08653214861863));
#57193=CARTESIAN_POINT('Ctrl Pts',(94.808,198.357382226427,7.00888243308781));
#57194=CARTESIAN_POINT('Ctrl Pts',(94.631599083704,198.113536405871,7.32373411967263));
#57195=CARTESIAN_POINT('Ctrl Pts',(94.6828234824118,198.132579721208,7.28643747164754));
#57196=CARTESIAN_POINT('Ctrl Pts',(94.7222525574753,198.153006562611,7.23838370050334));
#57197=CARTESIAN_POINT('Ctrl Pts',(94.7877250123503,198.210067597294,7.10248483613216));
#57198=CARTESIAN_POINT('Ctrl Pts',(94.808,198.250106784052,7.022788849529));
#57199=CARTESIAN_POINT('Ctrl Pts',(94.808,198.289755983756,6.95584253182936));
#57200=CARTESIAN_POINT('Ctrl Pts',(94.6664277399279,198.077815633279,7.23775282957774));
#57201=CARTESIAN_POINT('Ctrl Pts',(94.7071110144043,198.094304754373,7.19730917014282));
#57202=CARTESIAN_POINT('Ctrl Pts',(94.7404685102277,198.112069702234,7.14301192690693));
#57203=CARTESIAN_POINT('Ctrl Pts',(94.7940332096242,198.164320548678,7.0090756921251));
#57204=CARTESIAN_POINT('Ctrl Pts',(94.808,198.200293001434,6.94529635265591));
#57205=CARTESIAN_POINT('Ctrl Pts',(94.808,198.237296790831,6.88917352135002));
#57206=CARTESIAN_POINT('Ctrl Pts',(94.7234745957957,198.015493938189,6.95615582090297));
#57207=CARTESIAN_POINT('Ctrl Pts',(94.7480570376642,198.032579608719,6.92408501735612));
#57208=CARTESIAN_POINT('Ctrl Pts',(94.7698130313011,198.053452094566,6.88362582538978));
#57209=CARTESIAN_POINT('Ctrl Pts',(94.8011203464964,198.109153418036,6.80693401899209));
#57210=CARTESIAN_POINT('Ctrl Pts',(94.808,198.14292919039,6.77878855292141));
#57211=CARTESIAN_POINT('Ctrl Pts',(94.808,198.178691363142,6.74936822239577));
#57212=CARTESIAN_POINT('Ctrl Pts',(94.7347766952966,197.998193083273,6.77449967934804));
#57213=CARTESIAN_POINT('Ctrl Pts',(94.7561193289302,198.01890860974,6.75967086584278));
#57214=CARTESIAN_POINT('Ctrl Pts',(94.7746111102062,198.044476862631,6.74269593462197));
#57215=CARTESIAN_POINT('Ctrl Pts',(94.8006762826513,198.103567222091,6.70856786704311));
#57216=CARTESIAN_POINT('Ctrl Pts',(94.808,198.137151854957,6.69213910646835));
#57217=CARTESIAN_POINT('Ctrl Pts',(94.808,198.172182242065,6.67669134695267));
#57218=CARTESIAN_POINT('Ctrl Pts',(94.7347766952966,197.991318996849,6.61705721549326));
#57219=CARTESIAN_POINT('Ctrl Pts',(94.7580595683516,198.014579709767,6.6160416308345));
#57220=CARTESIAN_POINT('Ctrl Pts',(94.7766710358143,198.042486238239,6.61482320548813));
#57221=CARTESIAN_POINT('Ctrl Pts',(94.8017254168751,198.103330884701,6.61216667085267));
#57222=CARTESIAN_POINT('Ctrl Pts',(94.808,198.136242858709,6.61072970303449));
#57223=CARTESIAN_POINT('Ctrl Pts',(94.808,198.16913847439,6.60929344943633));
#57224=CARTESIAN_POINT('Ctrl Pts',(94.588494134975,198.156019016465,7.39535438320531));
#57225=CARTESIAN_POINT('Ctrl Pts',(94.6032728928978,198.160401689751,7.38696065025898));
#57226=CARTESIAN_POINT('Ctrl Pts',(94.6170646840915,198.164923546847,7.37816559270192));
#57227=CARTESIAN_POINT('Ctrl Pts',(94.6300816657121,198.169685130131,7.36877651034315));
#57228=CARTESIAN_POINT('Ctrl Pts',(94.6426089051203,198.17426756679,7.3597406765408));
#57229=CARTESIAN_POINT('Ctrl Pts',(94.6544175387832,198.179071516278,7.35015564079383));
#57230=CARTESIAN_POINT('Ctrl Pts',(94.6656599476452,198.184196608506,7.33982425970087));
#57231=CARTESIAN_POINT('Ctrl Pts',(94.6769023565071,198.189321700734,7.32949287860791));
#57232=CARTESIAN_POINT('Ctrl Pts',(94.6875778756041,198.194767353304,7.31841630067721));
#57233=CARTESIAN_POINT('Ctrl Pts',(94.6978133135972,198.200651537331,7.30635576801133));
#57234=CARTESIAN_POINT('Ctrl Pts',(94.7137438116384,198.209809717194,7.28758468150403));
#57235=CARTESIAN_POINT('Ctrl Pts',(94.7283037560703,198.219836311217,7.26675005103503));
#57236=CARTESIAN_POINT('Ctrl Pts',(94.7418432298583,198.230983251109,7.24339132769654));
#57237=CARTESIAN_POINT('Ctrl Pts',(94.7547414167042,198.241602224617,7.2211389726332));
#57238=CARTESIAN_POINT('Ctrl Pts',(94.7661829676177,198.253639766199,7.19687460626455));
#57239=CARTESIAN_POINT('Ctrl Pts',(94.7757641493218,198.266595129209,7.17166880889298));
#57240=CARTESIAN_POINT('Ctrl Pts',(94.7825520470696,198.27577350429,7.15381147349405));
#57241=CARTESIAN_POINT('Ctrl Pts',(94.7884699480879,198.285554524477,7.13534842963958));
#57242=CARTESIAN_POINT('Ctrl Pts',(94.7933077945586,198.295709960698,7.11669627448995));
#57243=CARTESIAN_POINT('Ctrl Pts',(94.7980932790144,198.305755480429,7.09824599933656));
#57244=CARTESIAN_POINT('Ctrl Pts',(94.8018207057025,198.316166300329,7.0796126817959));
#57245=CARTESIAN_POINT('Ctrl Pts',(94.8043181249098,198.326696604213,7.06122325523843));
#57246=CARTESIAN_POINT('Ctrl Pts',(94.8066005487768,198.336320385771,7.04441691934056));
#57247=CARTESIAN_POINT('Ctrl Pts',(94.8078551663465,198.346043031235,7.02781581299944));
#57248=CARTESIAN_POINT('Ctrl Pts',(94.8079881503648,198.35567021099,7.01174099915482));
#57249=CARTESIAN_POINT('Ctrl Pts',(94.588494134975,198.156019016465,7.39535438320531));
#57250=CARTESIAN_POINT('Ctrl Pts',(94.599359826778,198.186874000501,7.41275231613603));
#57251=CARTESIAN_POINT('Ctrl Pts',(94.6193168359724,198.256865753003,7.44294689150428));
#57252=CARTESIAN_POINT('Ctrl Pts',(94.644234109937,198.401217817497,7.47816467495563));
#57253=CARTESIAN_POINT('Ctrl Pts',(94.6625724686722,198.619610528318,7.5014807102918));
#57254=CARTESIAN_POINT('Ctrl Pts',(94.6615533905933,198.752367955312,7.50043552215648));
#57255=CARTESIAN_POINT('Ctrl Pts',(94.6615533905933,198.815624137772,7.50043552215648));
#57256=CARTESIAN_POINT('Ctrl Pts',(94.6317183565318,198.168837254784,7.37080478475781));
#57257=CARTESIAN_POINT('Ctrl Pts',(94.6394983396266,198.199652097759,7.38831458932288));
#57258=CARTESIAN_POINT('Ctrl Pts',(94.6544898303318,198.269601254167,7.41884703249191));
#57259=CARTESIAN_POINT('Ctrl Pts',(94.6748983241176,198.415376269746,7.45369968399145));
#57260=CARTESIAN_POINT('Ctrl Pts',(94.6906780676779,198.627908652036,7.47402934246248));
#57261=CARTESIAN_POINT('Ctrl Pts',(94.6911211879248,198.754233836298,7.47086772482499));
#57262=CARTESIAN_POINT('Ctrl Pts',(94.6924067443305,198.815624137772,7.46958216841927));
#57263=CARTESIAN_POINT('Ctrl Pts',(94.7012385475534,198.197408881881,7.3161493711495));
#57264=CARTESIAN_POINT('Ctrl Pts',(94.7056507406354,198.228551123617,7.3341504454677));
#57265=CARTESIAN_POINT('Ctrl Pts',(94.7147802556073,198.299245948867,7.365074718004));
#57266=CARTESIAN_POINT('Ctrl Pts',(94.730535082949,198.451104947438,7.39705107444222));
#57267=CARTESIAN_POINT('Ctrl Pts',(94.7416245138012,198.648278725431,7.409976361332));
#57268=CARTESIAN_POINT('Ctrl Pts',(94.7436951557784,198.759066634174,7.40340215763404));
#57269=CARTESIAN_POINT('Ctrl Pts',(94.7459870091675,198.815624137772,7.39975479984304));
#57270=CARTESIAN_POINT('Ctrl Pts',(94.7837793777397,198.261275177243,7.17702321731195));
#57271=CARTESIAN_POINT('Ctrl Pts',(94.7854958392661,198.29603735795,7.19823693359118));
#57272=CARTESIAN_POINT('Ctrl Pts',(94.7894465713793,198.374588381788,7.23393794340855));
#57273=CARTESIAN_POINT('Ctrl Pts',(94.7940448614931,198.523820933647,7.27118222653818));
#57274=CARTESIAN_POINT('Ctrl Pts',(94.7941268723319,198.675114324946,7.28817664523753));
#57275=CARTESIAN_POINT('Ctrl Pts',(94.7955530764168,198.769336786244,7.28197739380013));
#57276=CARTESIAN_POINT('Ctrl Pts',(94.7965115627713,198.815624137772,7.27777773729977));
#57277=CARTESIAN_POINT('Ctrl Pts',(94.808,198.324856853419,7.06318991697398));
#57278=CARTESIAN_POINT('Ctrl Pts',(94.808,198.358840203169,7.0891653914449));
#57279=CARTESIAN_POINT('Ctrl Pts',(94.808,198.434111311383,7.13386522270716));
#57280=CARTESIAN_POINT('Ctrl Pts',(94.808,198.564917310669,7.17837784164791));
#57281=CARTESIAN_POINT('Ctrl Pts',(94.808,198.696654679958,7.19514702287748));
#57282=CARTESIAN_POINT('Ctrl Pts',(94.808,198.777592723899,7.19233341416722));
#57283=CARTESIAN_POINT('Ctrl Pts',(94.808,198.815624137772,7.19051536286306));
#57284=CARTESIAN_POINT('Ctrl Pts',(94.808,198.355670158605,7.01174106581164));
#57285=CARTESIAN_POINT('Ctrl Pts',(94.808,198.389357078064,7.03845803637255));
#57286=CARTESIAN_POINT('Ctrl Pts',(94.808,198.463676068896,7.0841260872766));
#57287=CARTESIAN_POINT('Ctrl Pts',(94.808,198.587700223443,7.12847216992066));
#57288=CARTESIAN_POINT('Ctrl Pts',(94.808,198.708761424391,7.14634084093239));
#57289=CARTESIAN_POINT('Ctrl Pts',(94.808,198.781634925769,7.1468821315632));
#57290=CARTESIAN_POINT('Ctrl Pts',(94.808,198.815624137772,7.1468821315632));
#57291=CARTESIAN_POINT('Ctrl Pts',(94.5862589028104,191.260724616009,7.39754880748889));
#57292=CARTESIAN_POINT('Ctrl Pts',(94.596350033525,191.228575214376,7.41478750942686));
#57293=CARTESIAN_POINT('Ctrl Pts',(94.6146347297461,191.155209874863,7.4451114768651));
#57294=CARTESIAN_POINT('Ctrl Pts',(94.6384326649586,191.007888546382,7.47935325999243));
#57295=CARTESIAN_POINT('Ctrl Pts',(94.6588408962712,190.779218518726,7.50141954300195));
#57296=CARTESIAN_POINT('Ctrl Pts',(94.6615536737196,190.640480327188,7.5004354194993));
#57297=CARTESIAN_POINT('Ctrl Pts',(94.661553390549,190.573435668394,7.50043552217256));
#57298=CARTESIAN_POINT('Ctrl Pts',(94.5572885020152,191.230645702998,7.44498551170312));
#57299=CARTESIAN_POINT('Ctrl Pts',(94.5682789003029,191.198110651803,7.45828633234448));
#57300=CARTESIAN_POINT('Ctrl Pts',(94.5877590741009,191.124886451844,7.48206609682336));
#57301=CARTESIAN_POINT('Ctrl Pts',(94.611649696057,190.978809336437,7.5098566151987));
#57302=CARTESIAN_POINT('Ctrl Pts',(94.6305088155207,190.76121680006,7.52932729737475));
#57303=CARTESIAN_POINT('Ctrl Pts',(94.6319857474198,190.635491037931,7.53000339007632));
#57304=CARTESIAN_POINT('Ctrl Pts',(94.6306996342995,190.573437230849,7.53128927841511));
#57305=CARTESIAN_POINT('Ctrl Pts',(94.4941646831951,191.166362383987,7.52295814436922));
#57306=CARTESIAN_POINT('Ctrl Pts',(94.506406386071,191.133758473594,7.53089491435269));
#57307=CARTESIAN_POINT('Ctrl Pts',(94.5270420513838,191.061855501335,7.54522217569661));
#57308=CARTESIAN_POINT('Ctrl Pts',(94.5490938616513,190.91393945703,7.56562289146538));
#57309=CARTESIAN_POINT('Ctrl Pts',(94.5648183207235,190.724164727584,7.58037537564507));
#57310=CARTESIAN_POINT('Ctrl Pts',(94.5645199949679,190.625430399756,7.58257751717071));
#57311=CARTESIAN_POINT('Ctrl Pts',(94.5608715262267,190.573440381469,7.58486985831814));
#57312=CARTESIAN_POINT('Ctrl Pts',(94.3394178585336,191.014759351361,7.61748014987259));
#57313=CARTESIAN_POINT('Ctrl Pts',(94.3550647494699,190.983487144354,7.62016331721678));
#57314=CARTESIAN_POINT('Ctrl Pts',(94.3824394672276,190.915365287896,7.62563690354213));
#57315=CARTESIAN_POINT('Ctrl Pts',(94.4170126254286,190.796480084559,7.63230590167578));
#57316=CARTESIAN_POINT('Ctrl Pts',(94.4431553844731,190.682674205932,7.6332943717299));
#57317=CARTESIAN_POINT('Ctrl Pts',(94.4430920876405,190.611416944862,7.63443668018789));
#57318=CARTESIAN_POINT('Ctrl Pts',(94.4388911082913,190.573444769801,7.63539531263881));
#57319=CARTESIAN_POINT('Ctrl Pts',(94.2327721502039,190.910297406823,7.64688443304619));
#57320=CARTESIAN_POINT('Ctrl Pts',(94.252324687591,190.887098840704,7.6468842230208));
#57321=CARTESIAN_POINT('Ctrl Pts',(94.2876873510083,190.837473817273,7.64688379457678));
#57322=CARTESIAN_POINT('Ctrl Pts',(94.3277071602064,190.753912181348,7.6468832725591));
#57323=CARTESIAN_POINT('Ctrl Pts',(94.3509866441279,190.664734577377,7.64688319517435));
#57324=CARTESIAN_POINT('Ctrl Pts',(94.3534445225408,190.604049339008,7.64688310576116));
#57325=CARTESIAN_POINT('Ctrl Pts',(94.3516258318727,190.573447076913,7.64688303072459));
#57326=CARTESIAN_POINT('Ctrl Pts',(94.1870392262782,190.865436878535,7.64688213129299));
#57327=CARTESIAN_POINT('Ctrl Pts',(94.2061518690001,190.846325878119,7.64688213131765));
#57328=CARTESIAN_POINT('Ctrl Pts',(94.240609703725,190.804341233092,7.64688213136795));
#57329=CARTESIAN_POINT('Ctrl Pts',(94.2790154524271,190.732491289515,7.64688213142924));
#57330=CARTESIAN_POINT('Ctrl Pts',(94.3026658330724,190.65452916277,7.64688213143833));
#57331=CARTESIAN_POINT('Ctrl Pts',(94.3079898829776,190.600476305517,7.64688213144883));
#57332=CARTESIAN_POINT('Ctrl Pts',(94.3079897543125,190.573448195807,7.64688213145763));
#57333=CARTESIAN_POINT('Ctrl Pts',(94.5862620618473,191.260714551365,7.39755420406402));
#57334=CARTESIAN_POINT('Ctrl Pts',(94.5963519416498,191.22856755814,7.41479067391703));
#57335=CARTESIAN_POINT('Ctrl Pts',(94.6146355575855,191.155204750116,7.44511266800618));
#57336=CARTESIAN_POINT('Ctrl Pts',(94.6384326649586,191.007888546382,7.47935325999243));
#57337=CARTESIAN_POINT('Ctrl Pts',(94.6588401863467,190.779226473284,7.5014187754001));
#57338=CARTESIAN_POINT('Ctrl Pts',(94.6615533905933,190.640494805492,7.50043552215649));
#57339=CARTESIAN_POINT('Ctrl Pts',(94.6615533905933,190.573456657062,7.50043552215649));
#57340=CARTESIAN_POINT('Ctrl Pts',(94.5861609960652,191.260815172452,7.39755685696552));
#57341=CARTESIAN_POINT('Ctrl Pts',(94.6502313138173,191.241517373642,7.36064609912527));
#57342=CARTESIAN_POINT('Ctrl Pts',(94.6992773281334,191.219104719589,7.31397805022474));
#57343=CARTESIAN_POINT('Ctrl Pts',(94.7810197554244,191.152812182883,7.17683599887845));
#57344=CARTESIAN_POINT('Ctrl Pts',(94.808,191.105301124659,7.08850186169799));
#57345=CARTESIAN_POINT('Ctrl Pts',(94.808,191.058418118468,7.01085623817907));
#57346=CARTESIAN_POINT('Ctrl Pts',(94.606362090272,191.196504940112,7.4320497615384));
#57347=CARTESIAN_POINT('Ctrl Pts',(94.6617307570412,191.177566440414,7.39536924594822));
#57348=CARTESIAN_POINT('Ctrl Pts',(94.7080752809627,191.152887481205,7.34969679902149));
#57349=CARTESIAN_POINT('Ctrl Pts',(94.7844521439417,191.079637148448,7.21909310196206));
#57350=CARTESIAN_POINT('Ctrl Pts',(94.808,191.031694433251,7.13899014648157));
#57351=CARTESIAN_POINT('Ctrl Pts',(94.808,190.985176844436,7.06351057160055));
#57352=CARTESIAN_POINT('Ctrl Pts',(94.6230656486022,191.119733640453,7.45859083571003));
#57353=CARTESIAN_POINT('Ctrl Pts',(94.6742353136199,191.097794268985,7.42269574780784));
#57354=CARTESIAN_POINT('Ctrl Pts',(94.7190590783805,191.065970692994,7.37650514573409));
#57355=CARTESIAN_POINT('Ctrl Pts',(94.7890914962728,190.984402177808,7.25011113296273));
#57356=CARTESIAN_POINT('Ctrl Pts',(94.808,190.942092487694,7.17734978210854));
#57357=CARTESIAN_POINT('Ctrl Pts',(94.808,190.89886227229,7.10174281132633));
#57358=CARTESIAN_POINT('Ctrl Pts',(94.6525483821167,190.869027036853,7.49614000658501));
#57359=CARTESIAN_POINT('Ctrl Pts',(94.6978239039343,190.850472882289,7.45671907757407));
#57360=CARTESIAN_POINT('Ctrl Pts',(94.7373329923723,190.824510074032,7.40619161383456));
#57361=CARTESIAN_POINT('Ctrl Pts',(94.7933010337092,190.773904389296,7.28399768252528));
#57362=CARTESIAN_POINT('Ctrl Pts',(94.808,190.752379512345,7.21607709744709));
#57363=CARTESIAN_POINT('Ctrl Pts',(94.808,190.726928987675,7.14144545348725));
#57364=CARTESIAN_POINT('Ctrl Pts',(94.6615022435987,190.707541842955,7.50048666169327));
#57365=CARTESIAN_POINT('Ctrl Pts',(94.7042054302187,190.700121488556,7.45779592751737));
#57366=CARTESIAN_POINT('Ctrl Pts',(94.7412054296878,190.690695456353,7.40521484596276));
#57367=CARTESIAN_POINT('Ctrl Pts',(94.7933454480567,190.668662346435,7.28415823127308));
#57368=CARTESIAN_POINT('Ctrl Pts',(94.808,190.655931010673,7.21562824321653));
#57369=CARTESIAN_POINT('Ctrl Pts',(94.808,190.643429975428,7.14429266451248));
#57370=CARTESIAN_POINT('Ctrl Pts',(94.6614975923773,190.573456657062,7.50049131145085));
#57371=CARTESIAN_POINT('Ctrl Pts',(94.7080853824983,190.573456657062,7.45391841809225));
#57372=CARTESIAN_POINT('Ctrl Pts',(94.7453256691643,190.573456657062,7.39803753034201));
#57373=CARTESIAN_POINT('Ctrl Pts',(94.7954442552072,190.573456657062,7.27622019756011));
#57374=CARTESIAN_POINT('Ctrl Pts',(94.808,190.573456657062,7.21034008078167));
#57375=CARTESIAN_POINT('Ctrl Pts',(94.808,190.573456657062,7.14449185428561));
#57376=CARTESIAN_POINT('Ctrl Pts',(94.5862620618473,191.260714551365,7.39755420406402));
#57377=CARTESIAN_POINT('Ctrl Pts',(94.6286853542031,191.247930927457,7.37310069240118));
#57378=CARTESIAN_POINT('Ctrl Pts',(94.6982370582268,191.219805032016,7.31797837310492));
#57379=CARTESIAN_POINT('Ctrl Pts',(94.7834155073607,191.155392010767,7.1790589178039));
#57380=CARTESIAN_POINT('Ctrl Pts',(94.808,191.091097628818,7.06518696095127));
#57381=CARTESIAN_POINT('Ctrl Pts',(94.808,191.060031677827,7.01373810978893));
#57382=CARTESIAN_POINT('Ctrl Pts',(94.5862620618473,191.260714551365,7.39755420406402));
#57383=CARTESIAN_POINT('Ctrl Pts',(94.6036441334187,191.2787619716,7.36909292118391));
#57384=CARTESIAN_POINT('Ctrl Pts',(94.6356293071329,191.312245115379,7.30632242246546));
#57385=CARTESIAN_POINT('Ctrl Pts',(94.6772735191471,191.356641446487,7.18467711172037));
#57386=CARTESIAN_POINT('Ctrl Pts',(94.7122061021176,191.397731608583,7.01937247129509));
#57387=CARTESIAN_POINT('Ctrl Pts',(94.7352988611485,191.428932427912,6.80569823725313));
#57388=CARTESIAN_POINT('Ctrl Pts',(94.7347766952966,191.433908406577,6.68102763838637));
#57389=CARTESIAN_POINT('Ctrl Pts',(94.7347766952966,191.436701415559,6.61705721549326));
#57390=CARTESIAN_POINT('Ctrl Pts',(94.6286853542031,191.247930927457,7.37310069240118));
#57391=CARTESIAN_POINT('Ctrl Pts',(94.6425203919224,191.266079107556,7.34447424757908));
#57392=CARTESIAN_POINT('Ctrl Pts',(94.6681844507,191.300145622325,7.28138245766366));
#57393=CARTESIAN_POINT('Ctrl Pts',(94.7016956179109,191.345595534097,7.15986018552664));
#57394=CARTESIAN_POINT('Ctrl Pts',(94.7303250626046,191.386973444071,6.99596464473106));
#57395=CARTESIAN_POINT('Ctrl Pts',(94.74942797249,191.415646414714,6.79359158604918));
#57396=CARTESIAN_POINT('Ctrl Pts',(94.749689149603,191.419168748668,6.6767445593016));
#57397=CARTESIAN_POINT('Ctrl Pts',(94.7502033721653,191.421289421468,6.61638431329917));
#57398=CARTESIAN_POINT('Ctrl Pts',(94.6982370582268,191.219805032016,7.31797837310492));
#57399=CARTESIAN_POINT('Ctrl Pts',(94.7067087327181,191.238872071409,7.28901736348388));
#57400=CARTESIAN_POINT('Ctrl Pts',(94.7224538896851,191.275029150782,7.22533306651163));
#57401=CARTESIAN_POINT('Ctrl Pts',(94.743773352337,191.32285849584,7.10244951086741));
#57402=CARTESIAN_POINT('Ctrl Pts',(94.7634793960496,191.363371269691,6.94139152401721));
#57403=CARTESIAN_POINT('Ctrl Pts',(94.7755794150342,191.385032347676,6.76628177533764));
#57404=CARTESIAN_POINT('Ctrl Pts',(94.7760767632281,191.385578977703,6.66731841158655));
#57405=CARTESIAN_POINT('Ctrl Pts',(94.7769935045837,191.386408967271,6.61486139977985));
#57406=CARTESIAN_POINT('Ctrl Pts',(94.7834155073607,191.155392010767,7.1790589178039));
#57407=CARTESIAN_POINT('Ctrl Pts',(94.7858556852067,191.178613355987,7.14965457389405));
#57408=CARTESIAN_POINT('Ctrl Pts',(94.7906418735727,191.221175716696,7.08595409912654));
#57409=CARTESIAN_POINT('Ctrl Pts',(94.7973247767585,191.272348924547,6.97218402809325));
#57410=CARTESIAN_POINT('Ctrl Pts',(94.801607730241,191.309176611578,6.8473986133394));
#57411=CARTESIAN_POINT('Ctrl Pts',(94.8014820584777,191.324969227027,6.73015150578242));
#57412=CARTESIAN_POINT('Ctrl Pts',(94.8018723868439,191.325426581483,6.65190170447072));
#57413=CARTESIAN_POINT('Ctrl Pts',(94.8022557813857,191.325478483567,6.61220111740948));
#57414=CARTESIAN_POINT('Ctrl Pts',(94.808,191.091097628818,7.06518696095127));
#57415=CARTESIAN_POINT('Ctrl Pts',(94.808,191.118418281443,7.04131320881983));
#57416=CARTESIAN_POINT('Ctrl Pts',(94.808,191.167697698454,6.99038840031914));
#57417=CARTESIAN_POINT('Ctrl Pts',(94.808,191.224572085367,6.90138346495162));
#57418=CARTESIAN_POINT('Ctrl Pts',(94.808,191.262791040156,6.80494552685144));
#57419=CARTESIAN_POINT('Ctrl Pts',(94.808,191.279425078218,6.70687694465201));
#57420=CARTESIAN_POINT('Ctrl Pts',(94.808,191.281223434648,6.64220981999944));
#57421=CARTESIAN_POINT('Ctrl Pts',(94.808,191.281888823571,6.61029795175299));
#57422=CARTESIAN_POINT('Ctrl Pts',(94.808,191.060031677827,7.01373810978893));
#57423=CARTESIAN_POINT('Ctrl Pts',(94.808,191.089325955592,6.9927208813055));
#57424=CARTESIAN_POINT('Ctrl Pts',(94.808,191.14159574789,6.94740922843584));
#57425=CARTESIAN_POINT('Ctrl Pts',(94.808,191.200622290219,6.86744828619264));
#57426=CARTESIAN_POINT('Ctrl Pts',(94.808,191.238879054126,6.78202713336491));
#57427=CARTESIAN_POINT('Ctrl Pts',(94.808,191.2559387898,6.69486111401333));
#57428=CARTESIAN_POINT('Ctrl Pts',(94.808,191.258864177664,6.6374903533097));
#57429=CARTESIAN_POINT('Ctrl Pts',(94.808,191.260092972505,6.60934632434396));
#57430=CARTESIAN_POINT('Ctrl Pts',(94.5862620618473,191.260714551365,7.39755420406402));
#57431=CARTESIAN_POINT('Ctrl Pts',(94.5988528981698,191.273787338075,7.37693805639718));
#57432=CARTESIAN_POINT('Ctrl Pts',(94.6108039478168,191.286267237518,7.35487879625427));
#57433=CARTESIAN_POINT('Ctrl Pts',(94.6221334798516,191.298163879692,7.33062083823135));
#57434=CARTESIAN_POINT('Ctrl Pts',(94.6264447465418,191.302690950799,7.32138987210892));
#57435=CARTESIAN_POINT('Ctrl Pts',(94.6306660100379,191.307134115098,7.31184065895804));
#57436=CARTESIAN_POINT('Ctrl Pts',(94.6347981904724,191.311495720555,7.30193216533985));
#57437=CARTESIAN_POINT('Ctrl Pts',(94.643860787746,191.321061487189,7.2802010989762));
#57438=CARTESIAN_POINT('Ctrl Pts',(94.6524951609831,191.330234349487,7.25674930573044));
#57439=CARTESIAN_POINT('Ctrl Pts',(94.6607044987326,191.339123449968,7.23102430860193));
#57440=CARTESIAN_POINT('Ctrl Pts',(94.6660748166659,191.344938449568,7.2141957387915));
#57441=CARTESIAN_POINT('Ctrl Pts',(94.6712631597593,191.350631369446,7.19639365936942));
#57442=CARTESIAN_POINT('Ctrl Pts',(94.6762691473868,191.356227058237,7.17745264611296));
#57443=CARTESIAN_POINT('Ctrl Pts',(94.6808860281435,191.361387803692,7.15998388547616));
#57444=CARTESIAN_POINT('Ctrl Pts',(94.6853233465276,191.366426954672,7.14166397471203));
#57445=CARTESIAN_POINT('Ctrl Pts',(94.6896104641077,191.371388835696,7.12227791716872));
#57446=CARTESIAN_POINT('Ctrl Pts',(94.6912111688696,191.373241480611,7.11503963782505));
#57447=CARTESIAN_POINT('Ctrl Pts',(94.6927908521632,191.375083303319,7.10765223917399));
#57448=CARTESIAN_POINT('Ctrl Pts',(94.6943507477859,191.376916447464,7.10010263923402));
#57449=CARTESIAN_POINT('Ctrl Pts',(94.6991424942871,191.382547569135,7.07691149197265));
#57450=CARTESIAN_POINT('Ctrl Pts',(94.7034897178335,191.387808069722,7.0522928901978));
#57451=CARTESIAN_POINT('Ctrl Pts',(94.707426453383,191.392729388053,7.02632364966848));
#57452=CARTESIAN_POINT('Ctrl Pts',(94.7081865076234,191.393679532867,7.0213098428901));
#57453=CARTESIAN_POINT('Ctrl Pts',(94.7089311742369,191.394616956139,7.01624558535001));
#57454=CARTESIAN_POINT('Ctrl Pts',(94.7096605755244,191.395541771588,7.01113132118045));
#57455=CARTESIAN_POINT('Ctrl Pts',(94.7124838499679,191.399121430503,6.99133567291957));
#57456=CARTESIAN_POINT('Ctrl Pts',(94.7150820133725,191.402508525462,6.97077438625056));
#57457=CARTESIAN_POINT('Ctrl Pts',(94.7174261882112,191.405664687691,6.94980505837364));
#57458=CARTESIAN_POINT('Ctrl Pts',(94.7200681215703,191.409221747575,6.92617219365739));
#57459=CARTESIAN_POINT('Ctrl Pts',(94.7223870661542,191.412484995323,6.90202341035115));
#57460=CARTESIAN_POINT('Ctrl Pts',(94.7243752413799,191.41542876958,6.87792388466239));
#57461=CARTESIAN_POINT('Ctrl Pts',(94.7262660141833,191.418228325792,6.85500501556329));
#57462=CARTESIAN_POINT('Ctrl Pts',(94.7278582010838,191.420739318908,6.83213402821913));
#57463=CARTESIAN_POINT('Ctrl Pts',(94.7291706216976,191.422964063789,6.80979606770834));
#57464=CARTESIAN_POINT('Ctrl Pts',(94.7304949527091,191.425208998537,6.78725538712869));
#57465=CARTESIAN_POINT('Ctrl Pts',(94.731542578235,191.427165378432,6.76525031858445));
#57466=CARTESIAN_POINT('Ctrl Pts',(94.7323681410023,191.428897976536,6.74351744661686));
#57467=CARTESIAN_POINT('Ctrl Pts',(94.7331762336923,191.43059391041,6.72224447300003));
#57468=CARTESIAN_POINT('Ctrl Pts',(94.733771107318,191.432075135426,6.70122855375986));
#57469=CARTESIAN_POINT('Ctrl Pts',(94.734171258447,191.433370924606,6.68022543903436));
#57470=CARTESIAN_POINT('Ctrl Pts',(94.734513080634,191.434477830121,6.66228389123569));
#57471=CARTESIAN_POINT('Ctrl Pts',(94.7347122475264,191.43544892927,6.64435036953338));
#57472=CARTESIAN_POINT('Ctrl Pts',(94.7347635334868,191.436285226297,6.62630496610839));
#57473=CARTESIAN_POINT('Ctrl Pts',(94.7347722849838,191.436427933011,6.62322567713471));
#57474=CARTESIAN_POINT('Ctrl Pts',(94.7347766952966,191.436566676752,6.62014324153147));
#57475=CARTESIAN_POINT('Ctrl Pts',(94.7347766952966,191.436701415559,6.61705721549326));
#57476=CARTESIAN_POINT('Ctrl Pts',(94.5862306283156,191.260566780552,7.39769680848115));
#57477=CARTESIAN_POINT('Ctrl Pts',(94.565923434546,191.325307610737,7.36300938561748));
#57478=CARTESIAN_POINT('Ctrl Pts',(94.5423501655344,191.374503863452,7.31955076919675));
#57479=CARTESIAN_POINT('Ctrl Pts',(94.4726759443919,191.459212865317,7.18953589238937));
#57480=CARTESIAN_POINT('Ctrl Pts',(94.4229511614382,191.488681069184,7.10521455737851));
#57481=CARTESIAN_POINT('Ctrl Pts',(94.3741500259632,191.491977646653,7.02971051991974));
#57482=CARTESIAN_POINT('Ctrl Pts',(94.6297118793173,191.305730470688,7.32652688410259));
#57483=CARTESIAN_POINT('Ctrl Pts',(94.6095126590551,191.357058724488,7.29176683902925));
#57484=CARTESIAN_POINT('Ctrl Pts',(94.5882028062133,191.397556415324,7.24658632530635));
#57485=CARTESIAN_POINT('Ctrl Pts',(94.5277539440341,191.468163350986,7.11768200010554));
#57486=CARTESIAN_POINT('Ctrl Pts',(94.4853358102639,191.491463343406,7.04149000085652));
#57487=CARTESIAN_POINT('Ctrl Pts',(94.4436405031679,191.494306142852,6.97637918889284));
#57488=CARTESIAN_POINT('Ctrl Pts',(94.665788068918,191.343285223009,7.23846425672163));
#57489=CARTESIAN_POINT('Ctrl Pts',(94.6479682546697,191.384463898183,7.20120500216338));
#57490=CARTESIAN_POINT('Ctrl Pts',(94.6291101784489,191.419449768054,7.1508085839705));
#57491=CARTESIAN_POINT('Ctrl Pts',(94.5736871890665,191.478153823788,7.02440169815271));
#57492=CARTESIAN_POINT('Ctrl Pts',(94.5357351330547,191.494902800935,6.96271347204217));
#57493=CARTESIAN_POINT('Ctrl Pts',(94.4969385085539,191.497283012972,6.90819765356941));
#57494=CARTESIAN_POINT('Ctrl Pts',(94.7229535531596,191.410433205799,6.96190374872023));
#57495=CARTESIAN_POINT('Ctrl Pts',(94.7051164011558,191.43612756246,6.93153592609536));
#57496=CARTESIAN_POINT('Ctrl Pts',(94.6833545387888,191.459705336235,6.89258084444687));
#57497=CARTESIAN_POINT('Ctrl Pts',(94.6250878241848,191.494398236353,6.82003589377682));
#57498=CARTESIAN_POINT('Ctrl Pts',(94.5900647516503,191.502257958089,6.7942526770234));
#57499=CARTESIAN_POINT('Ctrl Pts',(94.5531199261847,191.503482286283,6.76621095110502));
#57500=CARTESIAN_POINT('Ctrl Pts',(94.7348053330762,191.429689509692,6.77699961841198));
#57501=CARTESIAN_POINT('Ctrl Pts',(94.7134612092549,191.451592864382,6.76481671732483));
#57502=CARTESIAN_POINT('Ctrl Pts',(94.6871722480712,191.470741983172,6.75034935785514));
#57503=CARTESIAN_POINT('Ctrl Pts',(94.626648857485,191.498142391677,6.72045314779912));
#57504=CARTESIAN_POINT('Ctrl Pts',(94.5923880349051,191.506127685262,6.7056213531118));
#57505=CARTESIAN_POINT('Ctrl Pts',(94.5567232413687,191.506748590264,6.69140029051719));
#57506=CARTESIAN_POINT('Ctrl Pts',(94.7348079369553,191.436670198045,6.61705585250718));
#57507=CARTESIAN_POINT('Ctrl Pts',(94.7115227756316,191.459941530983,6.618071900846));
#57508=CARTESIAN_POINT('Ctrl Pts',(94.6835838589237,191.478543979303,6.61888410128001));
#57509=CARTESIAN_POINT('Ctrl Pts',(94.6226796770607,191.503579932219,6.61997719459096));
#57510=CARTESIAN_POINT('Ctrl Pts',(94.5897428014507,191.509855027901,6.62025117118531));
#57511=CARTESIAN_POINT('Ctrl Pts',(94.5568214535711,191.509855027901,6.62025117118531));
#57512=CARTESIAN_POINT('Ctrl Pts',(94.5862620618473,191.260714551365,7.39755420406402));
#57513=CARTESIAN_POINT('Ctrl Pts',(94.5728088887773,191.303577208999,7.37457224426001));
#57514=CARTESIAN_POINT('Ctrl Pts',(94.5432689557368,191.373382580174,7.32320572421386));
#57515=CARTESIAN_POINT('Ctrl Pts',(94.4754726592877,191.461478504718,7.1915958941024));
#57516=CARTESIAN_POINT('Ctrl Pts',(94.4083241065557,191.489678598061,7.08236738984766));
#57517=CARTESIAN_POINT('Ctrl Pts',(94.3759904837216,191.491862797887,7.03234098912532));
#57518=CARTESIAN_POINT('Ctrl Pts',(94.5862620618473,191.260714551365,7.39755420406402));
#57519=CARTESIAN_POINT('Ctrl Pts',(94.5608080864338,191.26838472571,7.41222631106173));
#57520=CARTESIAN_POINT('Ctrl Pts',(94.5046427924018,191.282563857753,7.43846617938331));
#57521=CARTESIAN_POINT('Ctrl Pts',(94.3946878746402,191.301317237314,7.47063788952493));
#57522=CARTESIAN_POINT('Ctrl Pts',(94.2468477796913,191.318267423982,7.49573057939486));
#57523=CARTESIAN_POINT('Ctrl Pts',(94.0561584543173,191.330705452527,7.50938388488041));
#57524=CARTESIAN_POINT('Ctrl Pts',(93.949270810932,191.332142008915,7.50806411259309));
#57525=CARTESIAN_POINT('Ctrl Pts',(93.8950711760379,191.332142008915,7.5080641125931));
#57526=CARTESIAN_POINT('Ctrl Pts',(94.5728088887773,191.303577208999,7.37457224426001));
#57527=CARTESIAN_POINT('Ctrl Pts',(94.5475359831284,191.308868102372,7.38924020612882));
#57528=CARTESIAN_POINT('Ctrl Pts',(94.4914438183785,191.319212003806,7.41561450523933));
#57529=CARTESIAN_POINT('Ctrl Pts',(94.380779403488,191.334265015324,7.44770496461655));
#57530=CARTESIAN_POINT('Ctrl Pts',(94.2329160468816,191.349040199515,7.47155757322672));
#57531=CARTESIAN_POINT('Ctrl Pts',(94.0497154970928,191.359607056433,7.48261125288913));
#57532=CARTESIAN_POINT('Ctrl Pts',(93.9473639517695,191.361764101459,7.47970712801303));
#57533=CARTESIAN_POINT('Ctrl Pts',(93.8950711760379,191.362785552926,7.47872930095855));
#57534=CARTESIAN_POINT('Ctrl Pts',(94.5432689557368,191.373382580174,7.32320572421386));
#57535=CARTESIAN_POINT('Ctrl Pts',(94.5177404863595,191.376278034678,7.33814574234235));
#57536=CARTESIAN_POINT('Ctrl Pts',(94.4605569159403,191.382582239864,7.36476471336564));
#57537=CARTESIAN_POINT('Ctrl Pts',(94.3460297330583,191.39370434603,7.39550581069581));
#57538=CARTESIAN_POINT('Ctrl Pts',(94.1981230179347,191.405210817367,7.41511075607623));
#57539=CARTESIAN_POINT('Ctrl Pts',(94.0337215991203,191.411863079759,7.42051746482757));
#57540=CARTESIAN_POINT('Ctrl Pts',(93.9428292381495,191.414703379573,7.41500378165476));
#57541=CARTESIAN_POINT('Ctrl Pts',(93.8950711760379,191.416563236374,7.41222038715011));
#57542=CARTESIAN_POINT('Ctrl Pts',(94.4754726592877,191.461478504718,7.1915958941024));
#57543=CARTESIAN_POINT('Ctrl Pts',(94.4467815488344,191.462193409733,7.2089143126136));
#57544=CARTESIAN_POINT('Ctrl Pts',(94.3830413245609,191.464046340947,7.23927155337686));
#57545=CARTESIAN_POINT('Ctrl Pts',(94.2648793446659,191.466668523538,7.27411643843637));
#57546=CARTESIAN_POINT('Ctrl Pts',(94.1377990730692,191.467403763962,7.29640255450806));
#57547=CARTESIAN_POINT('Ctrl Pts',(94.0121497535855,191.467070328052,7.30420428797467));
#57548=CARTESIAN_POINT('Ctrl Pts',(93.9339975259441,191.46864686877,7.29859075781725));
#57549=CARTESIAN_POINT('Ctrl Pts',(93.8950711760379,191.46951324676,7.2953572239196));
#57550=CARTESIAN_POINT('Ctrl Pts',(94.4083241065557,191.489678598061,7.08236738984766));
#57551=CARTESIAN_POINT('Ctrl Pts',(94.3803740552322,191.488766270153,7.10326313435392));
#57552=CARTESIAN_POINT('Ctrl Pts',(94.3193058714209,191.487141808205,7.14046942994076));
#57553=CARTESIAN_POINT('Ctrl Pts',(94.2128308349699,191.485313823926,7.18233715330993));
#57554=CARTESIAN_POINT('Ctrl Pts',(94.1042440908165,191.484242663236,7.20687076661586));
#57555=CARTESIAN_POINT('Ctrl Pts',(93.993133258698,191.483890694397,7.2149321783805));
#57556=CARTESIAN_POINT('Ctrl Pts',(93.9271346130628,191.483997525632,7.21248534081368));
#57557=CARTESIAN_POINT('Ctrl Pts',(93.8950711760379,191.484059205187,7.21107264676311));
#57558=CARTESIAN_POINT('Ctrl Pts',(94.3759904837216,191.491862797887,7.03234098912532));
#57559=CARTESIAN_POINT('Ctrl Pts',(94.3483142757056,191.490925090135,7.05381802763213));
#57560=CARTESIAN_POINT('Ctrl Pts',(94.2880242545562,191.489262743028,7.09189203601186));
#57561=CARTESIAN_POINT('Ctrl Pts',(94.1857713187729,191.487423783174,7.13401114137217));
#57562=CARTESIAN_POINT('Ctrl Pts',(94.084812592479,191.486351227872,7.15857669653501));
#57563=CARTESIAN_POINT('Ctrl Pts',(93.9831093282166,191.485920022829,7.16845291575927));
#57564=CARTESIAN_POINT('Ctrl Pts',(93.9237617699393,191.485909591815,7.16869182524589));
#57565=CARTESIAN_POINT('Ctrl Pts',(93.8950711760379,191.485909591815,7.1686918252459));
#57566=CARTESIAN_POINT('Ctrl Pts',(94.5863865766896,183.879934772891,7.39759071957902));
#57567=CARTESIAN_POINT('Ctrl Pts',(94.5544129068533,183.870331000761,7.41590108498731));
#57568=CARTESIAN_POINT('Ctrl Pts',(94.4812523583148,183.852964388526,7.44814298285989));
#57569=CARTESIAN_POINT('Ctrl Pts',(94.3330406308872,183.830402020894,7.48498118923013));
#57570=CARTESIAN_POINT('Ctrl Pts',(94.1026651780322,183.811117481893,7.50901445970555));
#57571=CARTESIAN_POINT('Ctrl Pts',(93.9628057073426,183.808378109423,7.50806401062242));
#57572=CARTESIAN_POINT('Ctrl Pts',(93.895049358586,183.808378403539,7.50806411260951));
#57573=CARTESIAN_POINT('Ctrl Pts',(94.5571951449457,183.909750069261,7.44501650882083));
#57574=CARTESIAN_POINT('Ctrl Pts',(94.5246490827586,183.89911177498,7.45925441709885));
#57575=CARTESIAN_POINT('Ctrl Pts',(94.4512441533396,183.88030726967,7.48470408443919));
#57576=CARTESIAN_POINT('Ctrl Pts',(94.3038262205632,183.857321892302,7.51467998859198));
#57577=CARTESIAN_POINT('Ctrl Pts',(94.0844189205333,183.839286900434,7.53557030637457));
#57578=CARTESIAN_POINT('Ctrl Pts',(93.9576629607184,183.837744967629,7.53617670553774));
#57579=CARTESIAN_POINT('Ctrl Pts',(93.8950510151197,183.839022358748,7.53739931787402));
#57580=CARTESIAN_POINT('Ctrl Pts',(94.4937386899881,183.973663213632,7.52292513099247));
#57581=CARTESIAN_POINT('Ctrl Pts',(94.4608004698585,183.961587876076,7.53154398090156));
#57582=CARTESIAN_POINT('Ctrl Pts',(94.3880296965048,183.941235600465,7.54707417349398));
#57583=CARTESIAN_POINT('Ctrl Pts',(94.2383664213141,183.919540442921,7.56872255060702));
#57584=CARTESIAN_POINT('Ctrl Pts',(94.0466647545875,183.904077661355,7.58405220110705));
#57585=CARTESIAN_POINT('Ctrl Pts',(93.9473243034844,183.904235987202,7.58605371419195));
#57586=CARTESIAN_POINT('Ctrl Pts',(93.8950543453304,183.907814461307,7.58822504428481));
#57587=CARTESIAN_POINT('Ctrl Pts',(94.3396515805139,184.126032435784,7.6174926031989));
#57588=CARTESIAN_POINT('Ctrl Pts',(94.3079040340252,184.110459213254,7.62037644690388));
#57589=CARTESIAN_POINT('Ctrl Pts',(94.238856248413,184.083189459094,7.6261412947393));
#57590=CARTESIAN_POINT('Ctrl Pts',(94.1187001419471,184.0488142954,7.63304747450381));
#57591=CARTESIAN_POINT('Ctrl Pts',(94.004327572184,184.022879446084,7.63408881217926));
#57592=CARTESIAN_POINT('Ctrl Pts',(93.9330567139865,184.022792754768,7.6351222512057));
#57593=CARTESIAN_POINT('Ctrl Pts',(93.8950589409305,184.026879402461,7.63602803375039));
#57594=CARTESIAN_POINT('Ctrl Pts',(94.2327855376643,184.230236747594,7.64688449780581));
#57595=CARTESIAN_POINT('Ctrl Pts',(94.2094233561953,184.210774905674,7.64688426562238));
#57596=CARTESIAN_POINT('Ctrl Pts',(94.1595209206107,184.175580896633,7.64688380148599));
#57597=CARTESIAN_POINT('Ctrl Pts',(94.0756791232076,184.135746767934,7.646883245456));
#57598=CARTESIAN_POINT('Ctrl Pts',(93.9863725721223,184.112501488671,7.64688316160284));
#57599=CARTESIAN_POINT('Ctrl Pts',(93.9256718770241,184.10995292763,7.64688307839999));
#57600=CARTESIAN_POINT('Ctrl Pts',(93.8950613195231,184.111721133755,7.64688300547439));
#57601=CARTESIAN_POINT('Ctrl Pts',(94.1870510564541,184.275095971839,7.64688213127745));
#57602=CARTESIAN_POINT('Ctrl Pts',(94.1679400772178,184.25598324193,7.64688213130549));
#57603=CARTESIAN_POINT('Ctrl Pts',(94.1259554966828,184.221525307948,7.64688213136154));
#57604=CARTESIAN_POINT('Ctrl Pts',(94.0541056279421,184.18311948704,7.64688213142869));
#57605=CARTESIAN_POINT('Ctrl Pts',(93.9761435300924,184.159469072132,7.64688213143882));
#57606=CARTESIAN_POINT('Ctrl Pts',(93.9220906373689,184.154145032538,7.64688213144886));
#57607=CARTESIAN_POINT('Ctrl Pts',(93.8950624730359,184.154145177078,7.64688213145767));
#57608=CARTESIAN_POINT('Ctrl Pts',(94.5863762810878,183.879931680532,7.39759661539575));
#57609=CARTESIAN_POINT('Ctrl Pts',(94.5544050538528,183.870329136666,7.4159045457547));
#57610=CARTESIAN_POINT('Ctrl Pts',(94.4812470552898,183.852963581243,7.44814430093324));
#57611=CARTESIAN_POINT('Ctrl Pts',(94.3330406308872,183.830402020894,7.48498118923013));
#57612=CARTESIAN_POINT('Ctrl Pts',(94.1026734208804,183.811118171895,7.50901359979361));
#57613=CARTESIAN_POINT('Ctrl Pts',(93.9628207196556,183.808378403492,7.50806411259309));
#57614=CARTESIAN_POINT('Ctrl Pts',(93.8950711760379,183.808378403492,7.50806411259309));
#57615=CARTESIAN_POINT('Ctrl Pts',(94.5864744435954,183.880028743309,7.39759416189521));
#57616=CARTESIAN_POINT('Ctrl Pts',(94.5661907947491,183.815665914767,7.36285713771116));
#57617=CARTESIAN_POINT('Ctrl Pts',(94.5426581335431,183.765902763573,7.31880639132813));
#57618=CARTESIAN_POINT('Ctrl Pts',(94.4731159381593,183.681212269627,7.18869474840514));
#57619=CARTESIAN_POINT('Ctrl Pts',(94.4234419904239,183.651798235461,7.10427303482917));
#57620=CARTESIAN_POINT('Ctrl Pts',(94.3746455005321,183.648501897213,7.02877447643345));
#57621=CARTESIAN_POINT('Ctrl Pts',(94.5225164808868,183.860803281539,7.43423072447982));
#57622=CARTESIAN_POINT('Ctrl Pts',(94.5028428866137,183.805300371773,7.39948023200934));
#57623=CARTESIAN_POINT('Ctrl Pts',(94.4772619148311,183.758472027454,7.35639245862917));
#57624=CARTESIAN_POINT('Ctrl Pts',(94.4015570930643,183.679686832516,7.23256548516695));
#57625=CARTESIAN_POINT('Ctrl Pts',(94.3520650282314,183.654055952488,7.15598325627119));
#57626=CARTESIAN_POINT('Ctrl Pts',(94.304192584661,183.650855886221,7.0826896887611));
#57627=CARTESIAN_POINT('Ctrl Pts',(94.4456135984011,183.844961483666,7.46258881191373));
#57628=CARTESIAN_POINT('Ctrl Pts',(94.4230981998025,183.793847458872,7.42865314736853));
#57629=CARTESIAN_POINT('Ctrl Pts',(94.3905255417603,183.748779076381,7.38517760967968));
#57630=CARTESIAN_POINT('Ctrl Pts',(94.3071544112325,183.676664668877,7.26522941828983));
#57631=CARTESIAN_POINT('Ctrl Pts',(94.2637847539649,183.655779282417,7.19545400092449));
#57632=CARTESIAN_POINT('Ctrl Pts',(94.2196595741326,183.652576645503,7.12210155591546));
#57633=CARTESIAN_POINT('Ctrl Pts',(94.1931775879024,183.817052004281,7.50318018878981));
#57634=CARTESIAN_POINT('Ctrl Pts',(94.1745286500018,183.77207056461,7.4658397263408));
#57635=CARTESIAN_POINT('Ctrl Pts',(94.1483823303065,183.732395844934,7.41797276973929));
#57636=CARTESIAN_POINT('Ctrl Pts',(94.0973445049129,183.674271558505,7.30118013903923));
#57637=CARTESIAN_POINT('Ctrl Pts',(94.0754917052266,183.657538904892,7.23575598155941));
#57638=CARTESIAN_POINT('Ctrl Pts',(94.0497581046446,183.654375325188,7.16329809372523));
#57639=CARTESIAN_POINT('Ctrl Pts',(94.0305786095415,183.808427590847,7.508111192778));
#57640=CARTESIAN_POINT('Ctrl Pts',(94.0233832396798,183.766016095846,7.46752216503764));
#57641=CARTESIAN_POINT('Ctrl Pts',(94.0140867336753,183.728732551967,7.4174272443448));
#57642=CARTESIAN_POINT('Ctrl Pts',(93.992007152327,183.674263324104,7.30143603124538));
#57643=CARTESIAN_POINT('Ctrl Pts',(93.9790611965017,183.657526260786,7.23546638395955));
#57644=CARTESIAN_POINT('Ctrl Pts',(93.9663361095882,183.654501094901,7.16617869374371));
#57645=CARTESIAN_POINT('Ctrl Pts',(93.8950711760378,183.808432063787,7.50811547341677));
#57646=CARTESIAN_POINT('Ctrl Pts',(93.8950711760379,183.762162628718,7.46383546166556));
#57647=CARTESIAN_POINT('Ctrl Pts',(93.8950711760379,183.72452660375,7.41057191486002));
#57648=CARTESIAN_POINT('Ctrl Pts',(93.8950711760378,183.671944010125,7.29380111405178));
#57649=CARTESIAN_POINT('Ctrl Pts',(93.8950711760379,183.657301996158,7.23032987944311));
#57650=CARTESIAN_POINT('Ctrl Pts',(93.8950711760379,183.654509535339,7.16637201155157));
#57651=CARTESIAN_POINT('Ctrl Pts',(94.5863762810878,183.879931680532,7.39759661539575));
#57652=CARTESIAN_POINT('Ctrl Pts',(94.5729395941451,183.837313325443,7.37458271126362));
#57653=CARTESIAN_POINT('Ctrl Pts',(94.5434330746583,183.766974563001,7.32250360483387));
#57654=CARTESIAN_POINT('Ctrl Pts',(94.4757766475466,183.679018743843,7.19100568156821));
#57655=CARTESIAN_POINT('Ctrl Pts',(94.4086667642772,183.650808400853,7.08160209503242));
#57656=CARTESIAN_POINT('Ctrl Pts',(94.3763331414431,183.648624201027,7.03157569431007));
#57657=CARTESIAN_POINT('Ctrl Pts',(94.5863762810878,183.879931680532,7.39759661539575));
#57658=CARTESIAN_POINT('Ctrl Pts',(94.6082699931157,183.857570458082,7.36202825693771));
#57659=CARTESIAN_POINT('Ctrl Pts',(94.647301215523,183.816461366734,7.28146181964966));
#57660=CARTESIAN_POINT('Ctrl Pts',(94.6960251752149,183.762344599178,7.11499029497955));
#57661=CARTESIAN_POINT('Ctrl Pts',(94.7339543092282,183.715382608273,6.85930072693206));
#57662=CARTESIAN_POINT('Ctrl Pts',(94.7347766952966,183.707310258076,6.69702024410964));
#57663=CARTESIAN_POINT('Ctrl Pts',(94.7347766952966,183.703818996849,6.61705721549326));
#57664=CARTESIAN_POINT('Ctrl Pts',(94.5729395941451,183.837313325443,7.37458271126362));
#57665=CARTESIAN_POINT('Ctrl Pts',(94.5948965179352,183.819239994788,7.33884587041459));
#57666=CARTESIAN_POINT('Ctrl Pts',(94.634626956601,183.785613812912,7.25815402939361));
#57667=CARTESIAN_POINT('Ctrl Pts',(94.684731625892,183.740714069642,7.09119845584913));
#57668=CARTESIAN_POINT('Ctrl Pts',(94.7208810665955,183.700393899621,6.84448004672507));
#57669=CARTESIAN_POINT('Ctrl Pts',(94.7199927966309,183.692350766298,6.6933210864597));
#57670=CARTESIAN_POINT('Ctrl Pts',(94.719350018428,183.688407002758,6.61773011768735));
#57671=CARTESIAN_POINT('Ctrl Pts',(94.5434330746583,183.766974563001,7.32250360483387));
#57672=CARTESIAN_POINT('Ctrl Pts',(94.5664353672448,183.755374777443,7.28638058191791));
#57673=CARTESIAN_POINT('Ctrl Pts',(94.6086027220481,183.733718051427,7.2055507555178));
#57674=CARTESIAN_POINT('Ctrl Pts',(94.6609408127033,183.701580061897,7.03455742935797));
#57675=CARTESIAN_POINT('Ctrl Pts',(94.6906773597973,183.672045698446,6.8107823909044));
#57676=CARTESIAN_POINT('Ctrl Pts',(94.6862600130354,183.665669763604,6.68487015703285));
#57677=CARTESIAN_POINT('Ctrl Pts',(94.6844363341399,183.661642368609,6.61889868685088));
#57678=CARTESIAN_POINT('Ctrl Pts',(94.4757766475466,183.679018743843,7.19100568156821));
#57679=CARTESIAN_POINT('Ctrl Pts',(94.5036256562247,183.674594254291,7.15415575158232));
#57680=CARTESIAN_POINT('Ctrl Pts',(94.5525666047374,183.665519477571,7.0727592196683));
#57681=CARTESIAN_POINT('Ctrl Pts',(94.6057719220573,183.651329098729,6.92012759575514));
#57682=CARTESIAN_POINT('Ctrl Pts',(94.6289731242952,183.643256482185,6.76769546912807));
#57683=CARTESIAN_POINT('Ctrl Pts',(94.6255476311185,183.639079126676,6.67028104303724));
#57684=CARTESIAN_POINT('Ctrl Pts',(94.6234478028683,183.636404135897,6.62000061188844));
#57685=CARTESIAN_POINT('Ctrl Pts',(94.4086667642772,183.650808400853,7.08160209503242));
#57686=CARTESIAN_POINT('Ctrl Pts',(94.4415140786442,183.649483696382,7.05126137440788));
#57687=CARTESIAN_POINT('Ctrl Pts',(94.4984434684892,183.646601813977,6.98525541545864));
#57688=CARTESIAN_POINT('Ctrl Pts',(94.5571561830324,183.641422610652,6.8666321567811));
#57689=CARTESIAN_POINT('Ctrl Pts',(94.5817996127963,183.636029102296,6.74310050591696));
#57690=CARTESIAN_POINT('Ctrl Pts',(94.580725641302,183.63243545063,6.66079235069455));
#57691=CARTESIAN_POINT('Ctrl Pts',(94.5798166156499,183.630665384506,6.62025117118529));
#57692=CARTESIAN_POINT('Ctrl Pts',(94.3763331414431,183.648624201027,7.03157569431007));
#57693=CARTESIAN_POINT('Ctrl Pts',(94.4115681625267,183.647449654407,7.00467415389611));
#57694=CARTESIAN_POINT('Ctrl Pts',(94.4719665183853,183.644858278397,6.94532188531939));
#57695=CARTESIAN_POINT('Ctrl Pts',(94.5323086931384,183.640214671961,6.83896581220363));
#57696=CARTESIAN_POINT('Ctrl Pts',(94.5573043791848,183.635431969155,6.72942390844983));
#57697=CARTESIAN_POINT('Ctrl Pts',(94.558,183.632229717168,6.65608027970199));
#57698=CARTESIAN_POINT('Ctrl Pts',(94.558,183.630665384506,6.62025117118529));
#57699=CARTESIAN_POINT('Ctrl Pts',(94.5863762810878,183.879931680532,7.39759661539575));
#57700=CARTESIAN_POINT('Ctrl Pts',(94.5966264434502,183.869462639903,7.38094427938739));
#57701=CARTESIAN_POINT('Ctrl Pts',(94.606481267275,183.859284499513,7.36336800288886));
#57702=CARTESIAN_POINT('Ctrl Pts',(94.6158888020648,183.849447178927,7.34444088452353));
#57703=CARTESIAN_POINT('Ctrl Pts',(94.6235838742251,183.841400555293,7.32895908776562));
#57704=CARTESIAN_POINT('Ctrl Pts',(94.6309803019483,183.833581442107,7.31257219746655));
#57705=CARTESIAN_POINT('Ctrl Pts',(94.638062666674,183.826007152903,7.2950813204252));
#57706=CARTESIAN_POINT('Ctrl Pts',(94.6419298301552,183.821871385298,7.28553082654805));
#57707=CARTESIAN_POINT('Ctrl Pts',(94.6457027301119,183.817809356955,7.27565425849645));
#57708=CARTESIAN_POINT('Ctrl Pts',(94.6493830055893,183.813819839579,7.26541828360942));
#57709=CARTESIAN_POINT('Ctrl Pts',(94.656226750263,183.806401036705,7.24638373061357));
#57710=CARTESIAN_POINT('Ctrl Pts',(94.6627567147382,183.79922626568,7.22609584585112));
#57711=CARTESIAN_POINT('Ctrl Pts',(94.6690261411123,183.792239461432,7.20418934092278));
#57712=CARTESIAN_POINT('Ctrl Pts',(94.6746146124445,183.786011530372,7.18466221555657));
#57713=CARTESIAN_POINT('Ctrl Pts',(94.6799958561624,183.779933129522,7.16384942417772));
#57714=CARTESIAN_POINT('Ctrl Pts',(94.6852007605104,183.773969472636,7.14145169909188));
#57715=CARTESIAN_POINT('Ctrl Pts',(94.6882687669512,183.770454223073,7.12824946515519));
#57716=CARTESIAN_POINT('Ctrl Pts',(94.6912753890884,183.766978922776,7.114495745472));
#57717=CARTESIAN_POINT('Ctrl Pts',(94.694226037602,183.763537061953,7.10012062108287));
#57718=CARTESIAN_POINT('Ctrl Pts',(94.6979291411357,183.75921748037,7.08207964680921));
#57719=CARTESIAN_POINT('Ctrl Pts',(94.7014170198196,183.755083286654,7.06306426094021));
#57720=CARTESIAN_POINT('Ctrl Pts',(94.7046469858771,183.751172682728,7.04332880454883));
#57721=CARTESIAN_POINT('Ctrl Pts',(94.7081709354068,183.746906145366,7.02179707603192));
#57722=CARTESIAN_POINT('Ctrl Pts',(94.711387694627,183.742906088148,6.99940952764224));
#57723=CARTESIAN_POINT('Ctrl Pts',(94.714270310838,183.739201434036,6.97655624966848));
#57724=CARTESIAN_POINT('Ctrl Pts',(94.7175908732245,183.734933944299,6.95023095011695));
#57725=CARTESIAN_POINT('Ctrl Pts',(94.7204676991766,183.731059133703,6.92329086467312));
#57726=CARTESIAN_POINT('Ctrl Pts',(94.7229011424019,183.727585649205,6.89637265376381));
#57727=CARTESIAN_POINT('Ctrl Pts',(94.7239704087521,183.726059383849,6.88454466581958));
#57728=CARTESIAN_POINT('Ctrl Pts',(94.7249545880859,183.724610119514,6.87272104500813));
#57729=CARTESIAN_POINT('Ctrl Pts',(94.725855887407,183.723236405009,6.86095492858158));
#57730=CARTESIAN_POINT('Ctrl Pts',(94.7279004433219,183.720120197052,6.8342640364738));
#57731=CARTESIAN_POINT('Ctrl Pts',(94.7295291929791,183.717385530504,6.80781679223525));
#57732=CARTESIAN_POINT('Ctrl Pts',(94.7308178182085,183.714974196066,6.78155829430887));
#57733=CARTESIAN_POINT('Ctrl Pts',(94.7321794201566,183.712426304257,6.7538127395016));
#57734=CARTESIAN_POINT('Ctrl Pts',(94.7331609359529,183.710239292041,6.72627322160579));
#57735=CARTESIAN_POINT('Ctrl Pts',(94.7338104109891,183.708383654194,6.69887040319248));
#57736=CARTESIAN_POINT('Ctrl Pts',(94.7343407636393,183.706868365084,6.67649362724946));
#57737=CARTESIAN_POINT('Ctrl Pts',(94.7346487876237,183.70557481622,6.6542067032876));
#57738=CARTESIAN_POINT('Ctrl Pts',(94.7347444732577,183.704505372552,6.63200423873994));
#57739=CARTESIAN_POINT('Ctrl Pts',(94.7347659651859,183.704265165058,6.62701734831186));
#57740=CARTESIAN_POINT('Ctrl Pts',(94.7347766952966,183.70403632751,6.62203490603109));
#57741=CARTESIAN_POINT('Ctrl Pts',(94.7347766952966,183.703818996848,6.61705721549326));
#57742=CARTESIAN_POINT('Ctrl Pts',(94.5862339049521,183.879965400622,7.39773896934649));
#57743=CARTESIAN_POINT('Ctrl Pts',(94.6506347896848,183.899296145661,7.36088740690826));
#57744=CARTESIAN_POINT('Ctrl Pts',(94.6992168958221,183.921781488063,7.31473545287373));
#57745=CARTESIAN_POINT('Ctrl Pts',(94.7809982276081,183.988247461403,7.17771504699489));
#57746=CARTESIAN_POINT('Ctrl Pts',(94.808,184.03583716272,7.0894837382876));
#57747=CARTESIAN_POINT('Ctrl Pts',(94.808,184.08273597177,7.01181558036549));
#57748=CARTESIAN_POINT('Ctrl Pts',(94.6300662991998,183.835217666288,7.32658399391639));
#57749=CARTESIAN_POINT('Ctrl Pts',(94.6806759777543,183.854282844829,7.2894914459616));
#57750=CARTESIAN_POINT('Ctrl Pts',(94.7202545058214,183.874328342157,7.24160444750122));
#57751=CARTESIAN_POINT('Ctrl Pts',(94.7872593604157,183.931033962619,7.10616662806142));
#57752=CARTESIAN_POINT('Ctrl Pts',(94.808,183.971144708326,7.02669271940459));
#57753=CARTESIAN_POINT('Ctrl Pts',(94.808,184.010717799375,6.9598212571549));
#57754=CARTESIAN_POINT('Ctrl Pts',(94.6652761676575,183.797223434071,7.24095577596981));
#57755=CARTESIAN_POINT('Ctrl Pts',(94.7054956760761,183.813517449839,7.20072177057003));
#57756=CARTESIAN_POINT('Ctrl Pts',(94.7390579607227,183.830555757803,7.14661242204851));
#57757=CARTESIAN_POINT('Ctrl Pts',(94.793775978808,183.881687616998,7.01306208534413));
#57758=CARTESIAN_POINT('Ctrl Pts',(94.808,183.917542045344,6.94937971030502));
#57759=CARTESIAN_POINT('Ctrl Pts',(94.808,183.954334646152,6.89329160537536));
#57760=CARTESIAN_POINT('Ctrl Pts',(94.7230782661394,183.729822056239,6.95944212231784));
#57761=CARTESIAN_POINT('Ctrl Pts',(94.7475640029787,183.746648150532,6.92754826583099));
#57762=CARTESIAN_POINT('Ctrl Pts',(94.7695102540733,183.76696738451,6.88722511133006));
#57763=CARTESIAN_POINT('Ctrl Pts',(94.8011451545093,183.822022879517,6.81069855587769));
#57764=CARTESIAN_POINT('Ctrl Pts',(94.808,183.855807872896,6.78251244342355));
#57765=CARTESIAN_POINT('Ctrl Pts',(94.808,183.891499269408,6.75301300424469));
#57766=CARTESIAN_POINT('Ctrl Pts',(94.734748667716,183.710774308652,6.7770024923528));
#57767=CARTESIAN_POINT('Ctrl Pts',(94.756104289656,183.731504136237,6.76235992867136));
#57768=CARTESIAN_POINT('Ctrl Pts',(94.7746073973401,183.757087904054,6.74547756028763));
#57769=CARTESIAN_POINT('Ctrl Pts',(94.8006785040733,183.81619549994,6.71134695871789));
#57770=CARTESIAN_POINT('Ctrl Pts',(94.808,183.849776725186,6.69477880816824));
#57771=CARTESIAN_POINT('Ctrl Pts',(94.808,183.884800043374,6.67912508435079));
#57772=CARTESIAN_POINT('Ctrl Pts',(94.7347461188565,183.703788454863,6.61705854898513));
#57773=CARTESIAN_POINT('Ctrl Pts',(94.7580445288082,183.727056533059,6.61604264275144));
#57774=CARTESIAN_POINT('Ctrl Pts',(94.7766675489731,183.754975934341,6.61482365536601));
#57775=CARTESIAN_POINT('Ctrl Pts',(94.8017274701322,183.815837706628,6.61216637300089));
#57776=CARTESIAN_POINT('Ctrl Pts',(94.808,183.848751720308,6.61072931612876));
#57777=CARTESIAN_POINT('Ctrl Pts',(94.808,183.881649108308,6.60929298514944));
#57778=CARTESIAN_POINT('Ctrl Pts',(94.5863762810878,183.879931680532,7.39759661539575));
#57779=CARTESIAN_POINT('Ctrl Pts',(94.6290045840678,183.892735072355,7.37318604158383));
#57780=CARTESIAN_POINT('Ctrl Pts',(94.6981081677696,183.920924852214,7.31869630235123));
#57781=CARTESIAN_POINT('Ctrl Pts',(94.7834230715616,183.985489516063,7.17977307970263));
#57782=CARTESIAN_POINT('Ctrl Pts',(94.808,184.049833655554,7.06607948976172));
#57783=CARTESIAN_POINT('Ctrl Pts',(94.808,184.080899606544,7.01463063859938));
#57784=CARTESIAN_POINT('Ctrl Pts',(94.5863762810878,183.879931680532,7.39759661539575));
#57785=CARTESIAN_POINT('Ctrl Pts',(94.5964537962948,183.911895446849,7.41485704349486));
#57786=CARTESIAN_POINT('Ctrl Pts',(94.6147160342611,183.984183599936,7.44470887337651));
#57787=CARTESIAN_POINT('Ctrl Pts',(94.6384811951099,184.133672026298,7.4793355763772));
#57788=CARTESIAN_POINT('Ctrl Pts',(94.6588470476989,184.360447059008,7.50160455364159));
#57789=CARTESIAN_POINT('Ctrl Pts',(94.6615533905933,184.500025606915,7.50043552215648));
#57790=CARTESIAN_POINT('Ctrl Pts',(94.6615533905933,184.567063755345,7.50043552215648));
#57791=CARTESIAN_POINT('Ctrl Pts',(94.6290045840678,183.892735072355,7.37318604158383));
#57792=CARTESIAN_POINT('Ctrl Pts',(94.6361677738397,183.924550362527,7.39052006633906));
#57793=CARTESIAN_POINT('Ctrl Pts',(94.6499905906222,183.996836496651,7.42064833555893));
#57794=CARTESIAN_POINT('Ctrl Pts',(94.6703229945008,184.148408258883,7.45483118323826));
#57795=CARTESIAN_POINT('Ctrl Pts',(94.688157021193,184.36974997322,7.47410898382476));
#57796=CARTESIAN_POINT('Ctrl Pts',(94.6911211879248,184.502483642896,7.47086772482499));
#57797=CARTESIAN_POINT('Ctrl Pts',(94.6924067443305,184.567063755345,7.46958216841927));
#57798=CARTESIAN_POINT('Ctrl Pts',(94.6981081677696,183.920924852214,7.31869630235123));
#57799=CARTESIAN_POINT('Ctrl Pts',(94.7023904957457,183.95319014755,7.33645416421646));
#57800=CARTESIAN_POINT('Ctrl Pts',(94.7116054289919,184.027031010286,7.36685147920322));
#57801=CARTESIAN_POINT('Ctrl Pts',(94.7283479397607,184.185795512448,7.39799841787614));
#57802=CARTESIAN_POINT('Ctrl Pts',(94.7407660834932,184.392457918878,7.40994600193059));
#57803=CARTESIAN_POINT('Ctrl Pts',(94.7436951557784,184.508259973388,7.40340215763403));
#57804=CARTESIAN_POINT('Ctrl Pts',(94.7459870091675,184.567063755345,7.39975479984303));
#57805=CARTESIAN_POINT('Ctrl Pts',(94.7834230715616,183.985489516063,7.17977307970263));
#57806=CARTESIAN_POINT('Ctrl Pts',(94.7852723450527,184.022048958319,7.20057102285286));
#57807=CARTESIAN_POINT('Ctrl Pts',(94.7894647407048,184.105407922251,7.23553229677519));
#57808=CARTESIAN_POINT('Ctrl Pts',(94.7941132320098,184.26244713401,7.2718769366102));
#57809=CARTESIAN_POINT('Ctrl Pts',(94.7941381949881,184.421616510617,7.28813366765559));
#57810=CARTESIAN_POINT('Ctrl Pts',(94.7955530764169,184.519282126999,7.28197739380011));
#57811=CARTESIAN_POINT('Ctrl Pts',(94.7965115627714,184.567063755345,7.27777773729975));
#57812=CARTESIAN_POINT('Ctrl Pts',(94.808,184.049833655554,7.06607948976172));
#57813=CARTESIAN_POINT('Ctrl Pts',(94.808,184.085848550364,7.09155962627668));
#57814=CARTESIAN_POINT('Ctrl Pts',(94.808,184.166503830817,7.13548226082476));
#57815=CARTESIAN_POINT('Ctrl Pts',(94.808,184.304407696604,7.17900902327102));
#57816=CARTESIAN_POINT('Ctrl Pts',(94.808,184.443660216662,7.1951117288911));
#57817=CARTESIAN_POINT('Ctrl Pts',(94.808,184.527708402171,7.19233341416723));
#57818=CARTESIAN_POINT('Ctrl Pts',(94.808,184.567063755345,7.19051536286307));
#57819=CARTESIAN_POINT('Ctrl Pts',(94.808,184.080899606544,7.01463063859938));
#57820=CARTESIAN_POINT('Ctrl Pts',(94.808,184.116750071164,7.04082313367751));
#57821=CARTESIAN_POINT('Ctrl Pts',(94.808,184.196761264661,7.08570875315627));
#57822=CARTESIAN_POINT('Ctrl Pts',(94.808,184.327751215991,7.12903235028694));
#57823=CARTESIAN_POINT('Ctrl Pts',(94.808,184.456140351229,7.14630971460136));
#57824=CARTESIAN_POINT('Ctrl Pts',(94.808,184.531850203639,7.14688213156321));
#57825=CARTESIAN_POINT('Ctrl Pts',(94.808,184.567063755345,7.14688213156321));
#57826=CARTESIAN_POINT('Ctrl Pts',(94.5884292616574,176.984544149184,7.39533436555367));
#57827=CARTESIAN_POINT('Ctrl Pts',(94.5993865537894,176.953559980237,7.41267405210353));
#57828=CARTESIAN_POINT('Ctrl Pts',(94.6193002352633,176.882858136224,7.44327132699896));
#57829=CARTESIAN_POINT('Ctrl Pts',(94.6440849967354,176.740056922476,7.47823405740344));
#57830=CARTESIAN_POINT('Ctrl Pts',(94.6626985677635,176.520340704663,7.50127022657111));
#57831=CARTESIAN_POINT('Ctrl Pts',(94.6615613474879,176.388136707656,7.50042732425188));
#57832=CARTESIAN_POINT('Ctrl Pts',(94.6615618379374,176.324872049219,7.50042707465335));
#57833=CARTESIAN_POINT('Ctrl Pts',(94.5599181834058,176.956012932547,7.44304288242529));
#57834=CARTESIAN_POINT('Ctrl Pts',(94.5718974674593,176.924623527773,7.45643639758353));
#57835=CARTESIAN_POINT('Ctrl Pts',(94.5932260205689,176.853945767977,7.48046747135797));
#57836=CARTESIAN_POINT('Ctrl Pts',(94.6182920045565,176.711998226776,7.50890884849911));
#57837=CARTESIAN_POINT('Ctrl Pts',(94.6349477580151,176.502541628117,7.52919848771516));
#57838=CARTESIAN_POINT('Ctrl Pts',(94.6319913906634,176.382975194967,7.52999861880629));
#57839=CARTESIAN_POINT('Ctrl Pts',(94.6307059402677,176.324873933946,7.53128445526622));
#57840=CARTESIAN_POINT('Ctrl Pts',(94.4978224341873,176.894685695198,7.52152074875682));
#57841=CARTESIAN_POINT('Ctrl Pts',(94.511347352476,176.863152531281,7.52953205504156));
#57842=CARTESIAN_POINT('Ctrl Pts',(94.5344156707127,176.793539125275,7.54407747901783));
#57843=CARTESIAN_POINT('Ctrl Pts',(94.558135539363,176.649275512227,7.56495873341818));
#57844=CARTESIAN_POINT('Ctrl Pts',(94.5703928672295,176.46563963679,7.58033675821488));
#57845=CARTESIAN_POINT('Ctrl Pts',(94.5645230057547,176.372564795278,7.58257598226525));
#57846=CARTESIAN_POINT('Ctrl Pts',(94.5608750474384,176.324877735328,7.58486844043722));
#57847=CARTESIAN_POINT('Ctrl Pts',(94.3477801423767,176.749770380257,7.61715121084491));
#57848=CARTESIAN_POINT('Ctrl Pts',(94.3656161174094,176.719105230832,7.61985510485489));
#57849=CARTESIAN_POINT('Ctrl Pts',(94.3964226449696,176.652259144682,7.62540432137751));
#57850=CARTESIAN_POINT('Ctrl Pts',(94.4307984469777,176.533671229414,7.63228327359559));
#57851=CARTESIAN_POINT('Ctrl Pts',(94.4493921471796,176.423350152004,7.63333733376809));
#57852=CARTESIAN_POINT('Ctrl Pts',(94.4430944960309,176.358356193141,7.63443534158017));
#57853=CARTESIAN_POINT('Ctrl Pts',(94.4388940725999,176.32488292345,7.6353940442494));
#57854=CARTESIAN_POINT('Ctrl Pts',(94.2423717794333,176.647259151883,7.64688213156321));
#57855=CARTESIAN_POINT('Ctrl Pts',(94.2643642789366,176.624339307136,7.64688213156321));
#57856=CARTESIAN_POINT('Ctrl Pts',(94.302787230889,176.575322331102,7.64688213156321));
#57857=CARTESIAN_POINT('Ctrl Pts',(94.3412516564066,176.491205546013,7.64688213156321));
#57858=CARTESIAN_POINT('Ctrl Pts',(94.3564331008516,176.405928399027,7.64688213156321));
#57859=CARTESIAN_POINT('Ctrl Pts',(94.3534509197916,176.351424292586,7.64688213156321));
#57860=CARTESIAN_POINT('Ctrl Pts',(94.3516325676034,176.32488545449,7.64688213156321));
#57861=CARTESIAN_POINT('Ctrl Pts',(94.1966412170233,176.6027131191,7.64688213156321));
#57862=CARTESIAN_POINT('Ctrl Pts',(94.218337772858,176.583912015244,7.64688213156321));
#57863=CARTESIAN_POINT('Ctrl Pts',(94.2558082307113,176.542530240064,7.64688213156321));
#57864=CARTESIAN_POINT('Ctrl Pts',(94.2922527242429,176.4700773851,7.64688213156321));
#57865=CARTESIAN_POINT('Ctrl Pts',(94.3076433547325,176.396156286107,7.64688213156321));
#57866=CARTESIAN_POINT('Ctrl Pts',(94.3080000434372,176.34810248909,7.64688213156321));
#57867=CARTESIAN_POINT('Ctrl Pts',(94.3079999999921,176.324886667409,7.64688213156321));
#57868=CARTESIAN_POINT('Ctrl Pts',(94.5884254558468,176.984525028658,7.39535375481032));
#57869=CARTESIAN_POINT('Ctrl Pts',(94.5931682595656,176.971113237748,7.40285843547222));
#57870=CARTESIAN_POINT('Ctrl Pts',(94.5978013921952,176.9569593062,7.41007406947113));
#57871=CARTESIAN_POINT('Ctrl Pts',(94.6022613296176,176.941826931637,7.4169241653555));
#57872=CARTESIAN_POINT('Ctrl Pts',(94.605890362318,176.929513780819,7.42249806014613));
#57873=CARTESIAN_POINT('Ctrl Pts',(94.6094050768814,176.916551708815,7.4278304737134));
#57874=CARTESIAN_POINT('Ctrl Pts',(94.6127795567464,176.902845529488,7.43289425456752));
#57875=CARTESIAN_POINT('Ctrl Pts',(94.6148378845039,176.894485186417,7.4359830033841));
#57876=CARTESIAN_POINT('Ctrl Pts',(94.6168441796617,176.885848701455,7.43897205037462));
#57877=CARTESIAN_POINT('Ctrl Pts',(94.618793838088,176.876923972456,7.44185750979951));
#57878=CARTESIAN_POINT('Ctrl Pts',(94.6222015363024,176.861324941025,7.44690084190204));
#57879=CARTESIAN_POINT('Ctrl Pts',(94.6254467883776,176.844819108936,7.45163726041512));
#57880=CARTESIAN_POINT('Ctrl Pts',(94.6285573955325,176.827114586207,7.4561040486344));
#57881=CARTESIAN_POINT('Ctrl Pts',(94.6313242664998,176.811366493474,7.46007723651244));
#57882=CARTESIAN_POINT('Ctrl Pts',(94.6339844885866,176.794670395568,7.46383690050669));
#57883=CARTESIAN_POINT('Ctrl Pts',(94.6365527203899,176.776782402409,7.46740026676144));
#57884=CARTESIAN_POINT('Ctrl Pts',(94.6387855768333,176.761230332408,7.47049830693523));
#57885=CARTESIAN_POINT('Ctrl Pts',(94.6409488290948,176.744777196122,7.47344784735838));
#57886=CARTESIAN_POINT('Ctrl Pts',(94.6430493432715,176.727231022713,7.47625494760853));
#57887=CARTESIAN_POINT('Ctrl Pts',(94.6449465836438,176.711382851376,7.47879039534923));
#57888=CARTESIAN_POINT('Ctrl Pts',(94.6466988315812,176.69467409598,7.48111466630862));
#57889=CARTESIAN_POINT('Ctrl Pts',(94.648290284363,176.677359962432,7.48321394247911));
#57890=CARTESIAN_POINT('Ctrl Pts',(94.6500619044264,176.658085707659,7.48555087626991));
#57891=CARTESIAN_POINT('Ctrl Pts',(94.6516341562549,176.638062582861,7.48760884797341));
#57892=CARTESIAN_POINT('Ctrl Pts',(94.6530048625839,176.617707874861,7.48939577110883));
#57893=CARTESIAN_POINT('Ctrl Pts',(94.6546956900409,176.592599433733,7.49160002058002));
#57894=CARTESIAN_POINT('Ctrl Pts',(94.6560795267383,176.566991466732,7.49339141119646));
#57895=CARTESIAN_POINT('Ctrl Pts',(94.657185454958,176.541713455807,7.49483029842592));
#57896=CARTESIAN_POINT('Ctrl Pts',(94.6574478531427,176.535715865675,7.49517169616778));
#57897=CARTESIAN_POINT('Ctrl Pts',(94.6576947340731,176.529736780225,7.49549342447146));
#57898=CARTESIAN_POINT('Ctrl Pts',(94.6579266978187,176.523786943267,7.49579657889158));
#57899=CARTESIAN_POINT('Ctrl Pts',(94.658823189412,176.500792061888,7.49696820762359));
#57900=CARTESIAN_POINT('Ctrl Pts',(94.6595111954093,176.478205627659,7.49785641105075));
#57901=CARTESIAN_POINT('Ctrl Pts',(94.6600413042569,176.455981452505,7.49853467866711));
#57902=CARTESIAN_POINT('Ctrl Pts',(94.6605787046396,176.433451588521,7.49922227571114));
#57903=CARTESIAN_POINT('Ctrl Pts',(94.6609533258172,176.411288956773,7.49969334029437));
#57904=CARTESIAN_POINT('Ctrl Pts',(94.6611971192756,176.389446488782,7.49999684183703));
#57905=CARTESIAN_POINT('Ctrl Pts',(94.6613947085663,176.371743643982,7.50024282323018));
#57906=CARTESIAN_POINT('Ctrl Pts',(94.6615058680333,176.354249907953,7.50037805686422));
#57907=CARTESIAN_POINT('Ctrl Pts',(94.6615410889971,176.336975899153,7.50042067466981));
#57908=CARTESIAN_POINT('Ctrl Pts',(94.6615493250473,176.33293655473,7.5004306403933));
#57909=CARTESIAN_POINT('Ctrl Pts',(94.6615533905933,176.328909441724,7.50043552215649));
#57910=CARTESIAN_POINT('Ctrl Pts',(94.6615533905933,176.324895141379,7.50043552215649));
#57911=CARTESIAN_POINT('Ctrl Pts',(94.5883155776693,176.984627953265,7.39535654704179));
#57912=CARTESIAN_POINT('Ctrl Pts',(94.6534369796771,176.965336189237,7.35824454678156));
#57913=CARTESIAN_POINT('Ctrl Pts',(94.7019968309848,176.94286526605,7.31149725789642));
#57914=CARTESIAN_POINT('Ctrl Pts',(94.7816598819346,176.877091217439,7.17418690591403));
#57915=CARTESIAN_POINT('Ctrl Pts',(94.808,176.83024661922,7.08573514105917));
#57916=CARTESIAN_POINT('Ctrl Pts',(94.808,176.783744496969,7.00808963275638));
#57917=CARTESIAN_POINT('Ctrl Pts',(94.6102517777535,176.922648891189,7.4300493771955));
#57918=CARTESIAN_POINT('Ctrl Pts',(94.6659766954326,176.903605473363,7.3932635160261));
#57919=CARTESIAN_POINT('Ctrl Pts',(94.7109779821328,176.87927007796,7.34759769908712));
#57920=CARTESIAN_POINT('Ctrl Pts',(94.7848834190928,176.807738134893,7.21703065745253));
#57921=CARTESIAN_POINT('Ctrl Pts',(94.808,176.761010557835,7.1368934220013));
#57922=CARTESIAN_POINT('Ctrl Pts',(94.808,176.71531148124,7.06147510047825));
#57923=CARTESIAN_POINT('Ctrl Pts',(94.6285145489991,176.848142796783,7.45696068480263));
#57924=CARTESIAN_POINT('Ctrl Pts',(94.6787404356169,176.826373157921,7.42106711548646));
#57925=CARTESIAN_POINT('Ctrl Pts',(94.7218423652828,176.795714320965,7.37501444464949));
#57926=CARTESIAN_POINT('Ctrl Pts',(94.7892844037098,176.717495517955,7.24884767878179));
#57927=CARTESIAN_POINT('Ctrl Pts',(94.808,176.676376012171,7.17610896360521));
#57928=CARTESIAN_POINT('Ctrl Pts',(94.808,176.634162797082,7.10060073380302));
#57929=CARTESIAN_POINT('Ctrl Pts',(94.6574600700694,176.606419718929,7.49563586541339));
#57930=CARTESIAN_POINT('Ctrl Pts',(94.7008137071934,176.58902870709,7.45630593597996));
#57931=CARTESIAN_POINT('Ctrl Pts',(94.7388434711317,176.565092064379,7.40593087380393));
#57932=CARTESIAN_POINT('Ctrl Pts',(94.7932811214997,176.517505569181,7.28390206403552));
#57933=CARTESIAN_POINT('Ctrl Pts',(94.808,176.496522331036,7.21600137589457));
#57934=CARTESIAN_POINT('Ctrl Pts',(94.808,176.47181661547,7.14141117641514));
#57935=CARTESIAN_POINT('Ctrl Pts',(94.6614995651919,176.451414719691,7.50048933929851));
#57936=CARTESIAN_POINT('Ctrl Pts',(94.7042037020778,176.445782807779,7.45779830710246));
#57937=CARTESIAN_POINT('Ctrl Pts',(94.7412045710364,176.437586963488,7.40521656007254));
#57938=CARTESIAN_POINT('Ctrl Pts',(94.7933450983478,176.417098527468,7.28415932256498));
#57939=CARTESIAN_POINT('Ctrl Pts',(94.808,176.404631447773,7.21562975570083));
#57940=CARTESIAN_POINT('Ctrl Pts',(94.808,176.392431073227,7.14429447949363));
#57941=CARTESIAN_POINT('Ctrl Pts',(94.6614946703185,176.324895141379,7.50049423255091));
#57942=CARTESIAN_POINT('Ctrl Pts',(94.7080836278418,176.324895141379,7.45392095211459));
#57943=CARTESIAN_POINT('Ctrl Pts',(94.7453248308879,176.32489514138,7.39803927861201));
#57944=CARTESIAN_POINT('Ctrl Pts',(94.7954439319651,176.324895141379,7.27622127233103));
#57945=CARTESIAN_POINT('Ctrl Pts',(94.808,176.324895141379,7.21034147692101));
#57946=CARTESIAN_POINT('Ctrl Pts',(94.808,176.324895141379,7.14449352965282));
#57947=CARTESIAN_POINT('Ctrl Pts',(94.5884254558468,176.984525028658,7.39535375481032));
#57948=CARTESIAN_POINT('Ctrl Pts',(94.6315420165262,176.971745414956,7.37076724410855));
#57949=CARTESIAN_POINT('Ctrl Pts',(94.7013136318155,176.943544850019,7.31549145962045));
#57950=CARTESIAN_POINT('Ctrl Pts',(94.7837746510356,176.879623920993,7.17642016689477));
#57951=CARTESIAN_POINT('Ctrl Pts',(94.808,176.816157822949,7.06242262783813));
#57952=CARTESIAN_POINT('Ctrl Pts',(94.808,176.785344510737,7.01097377667579));
#57953=CARTESIAN_POINT('Ctrl Pts',(94.5884254558468,176.984525028658,7.39535375481032));
#57954=CARTESIAN_POINT('Ctrl Pts',(94.6098068809322,177.005921891424,7.35957787142066));
#57955=CARTESIAN_POINT('Ctrl Pts',(94.6485028016041,177.044590501485,7.27867444970112));
#57956=CARTESIAN_POINT('Ctrl Pts',(94.6969753840382,177.094881060989,7.11159567253653));
#57957=CARTESIAN_POINT('Ctrl Pts',(94.7339939067764,177.138313905159,6.85629792795018));
#57958=CARTESIAN_POINT('Ctrl Pts',(94.7347766952966,177.145764370792,6.69577848300119));
#57959=CARTESIAN_POINT('Ctrl Pts',(94.7347766952966,177.149201415559,6.61705721549326));
#57960=CARTESIAN_POINT('Ctrl Pts',(94.6315420165262,176.971745414956,7.37076724410855));
#57961=CARTESIAN_POINT('Ctrl Pts',(94.6483925078467,176.993267180864,7.33479140136485));
#57962=CARTESIAN_POINT('Ctrl Pts',(94.6792027054654,177.032669508795,7.25372662841742));
#57963=CARTESIAN_POINT('Ctrl Pts',(94.7180594106059,177.084298204184,7.08606409853657));
#57964=CARTESIAN_POINT('Ctrl Pts',(94.7483272506805,177.125819734534,6.83985305489978));
#57965=CARTESIAN_POINT('Ctrl Pts',(94.7495605939624,177.131195566568,6.6905294245178));
#57966=CARTESIAN_POINT('Ctrl Pts',(94.7502033721653,177.133789421468,6.61638431329917));
#57967=CARTESIAN_POINT('Ctrl Pts',(94.7013136318155,176.943544850019,7.31549145962045));
#57968=CARTESIAN_POINT('Ctrl Pts',(94.71150255524,176.966148610266,7.27908460210015));
#57969=CARTESIAN_POINT('Ctrl Pts',(94.7300061994451,177.007941279105,7.1977391123643));
#57970=CARTESIAN_POINT('Ctrl Pts',(94.755303919379,177.061832339242,7.02593218701025));
#57971=CARTESIAN_POINT('Ctrl Pts',(94.7750591965832,177.0968315243,6.80282550880981));
#57972=CARTESIAN_POINT('Ctrl Pts',(94.7758475778892,177.09793213242,6.67904350285812));
#57973=CARTESIAN_POINT('Ctrl Pts',(94.7769935045837,177.098908967271,6.61486139977984));
#57974=CARTESIAN_POINT('Ctrl Pts',(94.7837746510356,176.879623920993,7.17642016689477));
#57975=CARTESIAN_POINT('Ctrl Pts',(94.7867524820068,176.90683240698,7.13934729085283));
#57976=CARTESIAN_POINT('Ctrl Pts',(94.7925893197828,176.955079925755,7.05767725884629));
#57977=CARTESIAN_POINT('Ctrl Pts',(94.800368415224,177.009798003243,6.90520363264341));
#57978=CARTESIAN_POINT('Ctrl Pts',(94.8018280769089,177.037174549913,6.75499702672847));
#57979=CARTESIAN_POINT('Ctrl Pts',(94.8017765382084,177.037974830037,6.66042458937447));
#57980=CARTESIAN_POINT('Ctrl Pts',(94.8022557813857,177.037978483567,6.61220111740948));
#57981=CARTESIAN_POINT('Ctrl Pts',(94.808,176.816157822949,7.06242262783813));
#57982=CARTESIAN_POINT('Ctrl Pts',(94.808,176.848078764965,7.03223708823905));
#57983=CARTESIAN_POINT('Ctrl Pts',(94.808,176.903818455839,6.96676286069118));
#57984=CARTESIAN_POINT('Ctrl Pts',(94.808,176.963328611201,6.84938486937066));
#57985=CARTESIAN_POINT('Ctrl Pts',(94.808,176.991228764998,6.72834724608971));
#57986=CARTESIAN_POINT('Ctrl Pts',(94.808,176.993613457685,6.64889669566073));
#57987=CARTESIAN_POINT('Ctrl Pts',(94.808,176.994388823571,6.61029795175298));
#57988=CARTESIAN_POINT('Ctrl Pts',(94.808,176.785344510737,7.01097377667579));
#57989=CARTESIAN_POINT('Ctrl Pts',(94.808,176.819566526375,6.98433869461115));
#57990=CARTESIAN_POINT('Ctrl Pts',(94.808,176.878622327129,6.92568651925205));
#57991=CARTESIAN_POINT('Ctrl Pts',(94.808,176.939508143562,6.82075688494773));
#57992=CARTESIAN_POINT('Ctrl Pts',(94.808,176.967359116263,6.71376524891755));
#57993=CARTESIAN_POINT('Ctrl Pts',(94.808,176.971110382365,6.64330322132978));
#57994=CARTESIAN_POINT('Ctrl Pts',(94.808,176.972592972505,6.60934632434395));
#57995=CARTESIAN_POINT('Ctrl Pts',(94.5884254558468,176.984525028658,7.39535375481032));
#57996=CARTESIAN_POINT('Ctrl Pts',(94.6098068809322,177.005921891424,7.35957787142066));
#57997=CARTESIAN_POINT('Ctrl Pts',(94.6485028016041,177.044590501485,7.27867444970112));
#57998=CARTESIAN_POINT('Ctrl Pts',(94.6969753840382,177.094881060989,7.11159567253653));
#57999=CARTESIAN_POINT('Ctrl Pts',(94.7339939067764,177.138313905159,6.85629792795018));
#58000=CARTESIAN_POINT('Ctrl Pts',(94.7347766952966,177.145764370792,6.69577848300119));
#58001=CARTESIAN_POINT('Ctrl Pts',(94.7347766952966,177.149201415559,6.61705721549326));
#58002=CARTESIAN_POINT('Ctrl Pts',(94.5884254558468,176.984525028658,7.39535375481032));
#58003=CARTESIAN_POINT('Ctrl Pts',(94.5663776167031,177.046872329147,7.36046679724896));
#58004=CARTESIAN_POINT('Ctrl Pts',(94.541249937072,177.093695516865,7.31692306430337));
#58005=CARTESIAN_POINT('Ctrl Pts',(94.4710709451372,177.17312109516,7.18764712822064));
#58006=CARTESIAN_POINT('Ctrl Pts',(94.4223192897213,177.201224133263,7.10422822780259));
#58007=CARTESIAN_POINT('Ctrl Pts',(94.3742119982669,177.204483285978,7.02958135814394));
#58008=CARTESIAN_POINT('Ctrl Pts',(94.6311883060176,177.02731875419,7.323801988031));
#58009=CARTESIAN_POINT('Ctrl Pts',(94.6098933003894,177.076731745585,7.28888264887548));
#58010=CARTESIAN_POINT('Ctrl Pts',(94.5874001380376,177.115384881461,7.2436817438218));
#58011=CARTESIAN_POINT('Ctrl Pts',(94.5265484532344,177.181708450915,7.11573150195918));
#58012=CARTESIAN_POINT('Ctrl Pts',(94.4848354627332,177.204008111301,7.04046464749637));
#58013=CARTESIAN_POINT('Ctrl Pts',(94.4436587353378,177.206810675677,6.97627537012722));
#58014=CARTESIAN_POINT('Ctrl Pts',(94.6665693390315,177.062496973875,7.23768468521655));
#58015=CARTESIAN_POINT('Ctrl Pts',(94.6481388098504,177.102260511457,7.19976666426189));
#58016=CARTESIAN_POINT('Ctrl Pts',(94.628572575726,177.135645564563,7.14856532331557));
#58017=CARTESIAN_POINT('Ctrl Pts',(94.572813900103,177.191347087537,7.02230451151558));
#58018=CARTESIAN_POINT('Ctrl Pts',(94.5352627797744,177.207430414249,6.96208102316661));
#58019=CARTESIAN_POINT('Ctrl Pts',(94.4967285973189,177.20977293274,6.90842852884733));
#58020=CARTESIAN_POINT('Ctrl Pts',(94.7235634091462,177.124979242991,6.95610033738259));
#58021=CARTESIAN_POINT('Ctrl Pts',(94.7052944788644,177.150093180351,6.92691900419388));
#58022=CARTESIAN_POINT('Ctrl Pts',(94.6832247273557,177.172847239964,6.88972589026313));
#58023=CARTESIAN_POINT('Ctrl Pts',(94.6250794260019,177.206633742396,6.81931589592962));
#58024=CARTESIAN_POINT('Ctrl Pts',(94.5901713747512,177.21478984664,6.79352230911707));
#58025=CARTESIAN_POINT('Ctrl Pts',(94.5532492130998,177.215991957444,6.76598944509699));
#58026=CARTESIAN_POINT('Ctrl Pts',(94.7347766952966,177.142327326025,6.77449975050912));
#58027=CARTESIAN_POINT('Ctrl Pts',(94.7134335080368,177.164196174592,6.76292583721818));
#58028=CARTESIAN_POINT('Ctrl Pts',(94.6871483363134,177.18331454048,6.74898747120866));
#58029=CARTESIAN_POINT('Ctrl Pts',(94.6266236058353,177.210672457776,6.71995002942119));
#58030=CARTESIAN_POINT('Ctrl Pts',(94.5923530373433,177.218637313136,6.70540083852001));
#58031=CARTESIAN_POINT('Ctrl Pts',(94.5566812442945,177.219248975201,6.69139147398357));
#58032=CARTESIAN_POINT('Ctrl Pts',(94.7347766952966,177.149201415559,6.61705721549326));
#58033=CARTESIAN_POINT('Ctrl Pts',(94.7114932182857,177.172462731858,6.61807282649621));
#58034=CARTESIAN_POINT('Ctrl Pts',(94.6835592558375,177.191056842141,6.61888466288364));
#58035=CARTESIAN_POINT('Ctrl Pts',(94.6226548077396,177.216087404442,6.61997752083526));
#58036=CARTESIAN_POINT('Ctrl Pts',(94.5897104960091,177.222355027901,6.62025117118531));
#58037=CARTESIAN_POINT('Ctrl Pts',(94.5567826870411,177.222355027901,6.62025117118531));
#58038=CARTESIAN_POINT('Ctrl Pts',(94.5884254558468,176.984525028658,7.39535375481032));
#58039=CARTESIAN_POINT('Ctrl Pts',(94.58325582547,176.999143808141,7.38717369351776));
#58040=CARTESIAN_POINT('Ctrl Pts',(94.5779585087442,177.012796731735,7.3785844303057));
#58041=CARTESIAN_POINT('Ctrl Pts',(94.5724167768885,177.025703844476,7.36938629766097));
#58042=CARTESIAN_POINT('Ctrl Pts',(94.5671072552321,177.038070122095,7.36057358608509));
#58043=CARTESIAN_POINT('Ctrl Pts',(94.56157395493,177.049750696797,7.35120295510549));
#58044=CARTESIAN_POINT('Ctrl Pts',(94.5557039678596,177.060903771105,7.34107261421146));
#58045=CARTESIAN_POINT('Ctrl Pts',(94.5503882215376,177.071003778656,7.33189877418388));
#58046=CARTESIAN_POINT('Ctrl Pts',(94.544796592025,177.080670390376,7.32210223704102));
#58047=CARTESIAN_POINT('Ctrl Pts',(94.538831535909,177.090004449565,7.31150304849758));
#58048=CARTESIAN_POINT('Ctrl Pts',(94.5288836734521,177.105570763641,7.29382689126847));
#58049=CARTESIAN_POINT('Ctrl Pts',(94.5180983978939,177.119929262035,7.2742070910978));
#58050=CARTESIAN_POINT('Ctrl Pts',(94.5062158533787,177.133424815088,7.25220593715342));
#58051=CARTESIAN_POINT('Ctrl Pts',(94.4948930380898,177.14628465788,7.23124115120739));
#58052=CARTESIAN_POINT('Ctrl Pts',(94.4821887924221,177.15788741836,7.20836124867951));
#58053=CARTESIAN_POINT('Ctrl Pts',(94.4685957100858,177.167812873781,7.18453181977116));
#58054=CARTESIAN_POINT('Ctrl Pts',(94.4587872346789,177.174974868609,7.16733701717768));
#58055=CARTESIAN_POINT('Ctrl Pts',(94.4483695907206,177.181328139506,7.14952271972475));
#58056=CARTESIAN_POINT('Ctrl Pts',(94.4375841172761,177.186648973755,7.13148763404478));
#58057=CARTESIAN_POINT('Ctrl Pts',(94.4268695401918,177.191934832463,7.11357109874059));
#58058=CARTESIAN_POINT('Ctrl Pts',(94.415793090656,177.196200402179,7.09543861682121));
#58059=CARTESIAN_POINT('Ctrl Pts',(94.4046169523891,177.199257142591,7.07750553737949));
#58060=CARTESIAN_POINT('Ctrl Pts',(94.3950905743755,177.201862663742,7.06221964079962));
#58061=CARTESIAN_POINT('Ctrl Pts',(94.3854926257833,177.203589872445,7.04707978154511));
#58062=CARTESIAN_POINT('Ctrl Pts',(94.3759904380122,177.204351725777,7.03234044629315));
#58063=CARTESIAN_POINT('Ctrl Pts',(94.5884254558468,176.984525028658,7.39535375481032));
#58064=CARTESIAN_POINT('Ctrl Pts',(94.5560880353372,176.994109738936,7.41379363783664));
#58065=CARTESIAN_POINT('Ctrl Pts',(94.482054096747,177.011443278547,7.44590761978353));
#58066=CARTESIAN_POINT('Ctrl Pts',(94.3295187197024,177.031935903263,7.48378102683009));
#58067=CARTESIAN_POINT('Ctrl Pts',(94.0974126716589,177.045865935655,7.50910025293901));
#58068=CARTESIAN_POINT('Ctrl Pts',(93.9599339854003,177.044642008915,7.50806411259309));
#58069=CARTESIAN_POINT('Ctrl Pts',(93.8950711760379,177.044642008915,7.50806411259309));
#58070=CARTESIAN_POINT('Ctrl Pts',(94.5738174619479,177.025833792715,7.37223908765921));
#58071=CARTESIAN_POINT('Ctrl Pts',(94.5415790733672,177.032494385296,7.39070553431323));
#58072=CARTESIAN_POINT('Ctrl Pts',(94.4678217273959,177.045137514815,7.4230756922103));
#58073=CARTESIAN_POINT('Ctrl Pts',(94.314112217073,177.061607691831,7.46062329760782));
#58074=CARTESIAN_POINT('Ctrl Pts',(94.0888450732783,177.073696880767,7.4830069874082));
#58075=CARTESIAN_POINT('Ctrl Pts',(93.9582293747591,177.074008738592,7.47995158477665));
#58076=CARTESIAN_POINT('Ctrl Pts',(93.8950711760379,177.075285552926,7.47872930095855));
#58077=CARTESIAN_POINT('Ctrl Pts',(94.5419989675225,177.092898396315,7.32069014839246));
#58078=CARTESIAN_POINT('Ctrl Pts',(94.5096281389235,177.096323925077,7.33954734751146));
#58079=CARTESIAN_POINT('Ctrl Pts',(94.4355165084709,177.103409805847,7.37225180380645));
#58080=CARTESIAN_POINT('Ctrl Pts',(94.2756572759326,177.11600716532,7.40711248816714));
#58081=CARTESIAN_POINT('Ctrl Pts',(94.0681285413123,177.124535544538,7.42206762738863));
#58082=CARTESIAN_POINT('Ctrl Pts',(93.9536681381792,177.126738415372,7.41569963028091));
#58083=CARTESIAN_POINT('Ctrl Pts',(93.8950711760379,177.129063236374,7.41222038715011));
#58084=CARTESIAN_POINT('Ctrl Pts',(94.4737458640861,177.174934718573,7.18979388030242));
#58085=CARTESIAN_POINT('Ctrl Pts',(94.4378438319256,177.175641339921,7.21163324830732));
#58086=CARTESIAN_POINT('Ctrl Pts',(94.3555497953319,177.177713723187,7.2488160484832));
#58087=CARTESIAN_POINT('Ctrl Pts',(94.2001754395005,177.17999891801,7.28784371380091));
#58088=CARTESIAN_POINT('Ctrl Pts',(94.0416870707051,177.179230774753,7.30539689422421));
#58089=CARTESIAN_POINT('Ctrl Pts',(93.9435490045632,177.180930274273,7.29939914129166));
#58090=CARTESIAN_POINT('Ctrl Pts',(93.8950711760379,177.18201324676,7.29535722391959));
#58091=CARTESIAN_POINT('Ctrl Pts',(94.4078644018629,177.202203416976,7.08179894323312));
#58092=CARTESIAN_POINT('Ctrl Pts',(94.3729089357379,177.201059972342,7.10798813105137));
#58093=CARTESIAN_POINT('Ctrl Pts',(94.2941287524352,177.199077321133,7.15339830951436));
#58094=CARTESIAN_POINT('Ctrl Pts',(94.1583828249166,177.197108823796,7.1984843109913));
#58095=CARTESIAN_POINT('Ctrl Pts',(94.0197796631873,177.196364118651,7.21554086303586));
#58096=CARTESIAN_POINT('Ctrl Pts',(93.9350930092324,177.196482105744,7.21283851432632));
#58097=CARTESIAN_POINT('Ctrl Pts',(93.8950711760379,177.196559205187,7.2110726467631));
#58098=CARTESIAN_POINT('Ctrl Pts',(94.3759904837216,177.204362797887,7.03234098912528));
#58099=CARTESIAN_POINT('Ctrl Pts',(94.3413952237016,177.203190663196,7.05918728725881));
#58100=CARTESIAN_POINT('Ctrl Pts',(94.2636262611989,177.201171249509,7.10543946490279));
#58101=CARTESIAN_POINT('Ctrl Pts',(94.1350305732903,177.199221311699,7.15010038334337));
#58102=CARTESIAN_POINT('Ctrl Pts',(94.007353523218,177.198434049746,7.16813164654581));
#58103=CARTESIAN_POINT('Ctrl Pts',(93.9309344184147,177.198409591815,7.16869182524588));
#58104=CARTESIAN_POINT('Ctrl Pts',(93.8950711760379,177.198409591815,7.16869182524589));
#58105=CARTESIAN_POINT('Ctrl Pts',(94.5884941349749,72.9871087554044,7.39547242673778));
#58106=CARTESIAN_POINT('Ctrl Pts',(94.5560759688073,72.9774950766646,7.4138846255734));
#58107=CARTESIAN_POINT('Ctrl Pts',(94.4816734607793,72.9604012306197,7.44639164730034));
#58108=CARTESIAN_POINT('Ctrl Pts',(94.3298562456689,72.9397020313814,7.48393640471079));
#58109=CARTESIAN_POINT('Ctrl Pts',(94.0972331713054,72.925609369635,7.50905499649423));
#58110=CARTESIAN_POINT('Ctrl Pts',(93.9599339545807,72.9269681424317,7.50818215612555));
#58111=CARTESIAN_POINT('Ctrl Pts',(93.8950711760379,72.9269681424317,7.50818215612555));
#58112=CARTESIAN_POINT('Ctrl Pts',(94.5597575024888,73.0154304958,7.44321926909289));
#58113=CARTESIAN_POINT('Ctrl Pts',(94.5266950837351,73.0048552157049,7.45753386310698));
#58114=CARTESIAN_POINT('Ctrl Pts',(94.4518966858735,72.9864387076365,7.48321551929801));
#58115=CARTESIAN_POINT('Ctrl Pts',(94.3003887305697,72.9655376162912,7.51386799393514));
#58116=CARTESIAN_POINT('Ctrl Pts',(94.0784404136297,72.9532701694821,7.53565960890369));
#58117=CARTESIAN_POINT('Ctrl Pts',(93.954431584538,72.9563348721083,7.53629468394199));
#58118=CARTESIAN_POINT('Ctrl Pts',(93.8950711760379,72.957611686442,7.5375169677601));
#58119=CARTESIAN_POINT('Ctrl Pts',(94.4973169547706,73.0762316936755,7.52163128357706));
#58120=CARTESIAN_POINT('Ctrl Pts',(94.4637402318384,73.0643309331806,7.53033330727995));
#58121=CARTESIAN_POINT('Ctrl Pts',(94.3892828904372,73.044549248948,7.54611124551226));
#58122=CARTESIAN_POINT('Ctrl Pts',(94.2343500528648,73.0254353488925,7.56839766302462));
#58123=CARTESIAN_POINT('Ctrl Pts',(94.0395159132466,73.0171658133275,7.5842133052923));
#58124=CARTESIAN_POINT('Ctrl Pts',(93.943442417416,73.0228257091774,7.58617154286179));
#58125=CARTESIAN_POINT('Ctrl Pts',(93.8950711760379,73.0264030481075,7.58834238869481));
#58126=CARTESIAN_POINT('Ctrl Pts',(94.3478842217812,73.2217401745364,7.61726934749491));
#58127=CARTESIAN_POINT('Ctrl Pts',(94.3145841167751,73.206240461822,7.62021673898763));
#58128=CARTESIAN_POINT('Ctrl Pts',(94.2416681250088,73.1799656671862,7.62613881700632));
#58129=CARTESIAN_POINT('Ctrl Pts',(94.1128321009602,73.1507829297832,7.63320564276529));
#58130=CARTESIAN_POINT('Ctrl Pts',(93.9954840128567,73.1353142895967,7.63421018566245));
#58131=CARTESIAN_POINT('Ctrl Pts',(93.9286943140244,73.1413793215567,7.63523886704051));
#58132=CARTESIAN_POINT('Ctrl Pts',(93.8950711760378,73.1454646305155,7.63614450281866));
#58133=CARTESIAN_POINT('Ctrl Pts',(94.2422432735749,73.3239693266061,7.64700017509568));
#58134=CARTESIAN_POINT('Ctrl Pts',(94.2167283723646,73.30474846141,7.64700017509568));
#58135=CARTESIAN_POINT('Ctrl Pts',(94.1617654265553,73.2713948180209,7.64700017509567));
#58136=CARTESIAN_POINT('Ctrl Pts',(94.0691005423289,73.2380983767923,7.64700017509567));
#58137=CARTESIAN_POINT('Ctrl Pts',(93.9775993296622,73.225645118348,7.64700017509567));
#58138=CARTESIAN_POINT('Ctrl Pts',(93.9216541904307,73.2285359233466,7.64700017509567));
#58139=CARTESIAN_POINT('Ctrl Pts',(93.8950711760379,73.2303034732257,7.64700017509567));
#58140=CARTESIAN_POINT('Ctrl Pts',(94.1965126031355,73.3685138471856,7.64700017509568));
#58141=CARTESIAN_POINT('Ctrl Pts',(94.1751213153314,73.3496981958533,7.64700017509568));
#58142=CARTESIAN_POINT('Ctrl Pts',(94.1277297877409,73.3173493775099,7.64700017509567));
#58143=CARTESIAN_POINT('Ctrl Pts',(94.0472288489668,73.2859536217588,7.64700017509567));
#58144=CARTESIAN_POINT('Ctrl Pts',(93.9674903605839,73.2730699624858,7.64700017509567));
#58145=CARTESIAN_POINT('Ctrl Pts',(93.9182843390659,73.2727246703228,7.64700017509567));
#58146=CARTESIAN_POINT('Ctrl Pts',(93.8950711760379,73.2727246703228,7.64700017509567));
#58147=CARTESIAN_POINT('Ctrl Pts',(94.5884941349749,72.9871087554044,7.39547242673778));
#58148=CARTESIAN_POINT('Ctrl Pts',(94.5560759688073,72.9774950766646,7.4138846255734));
#58149=CARTESIAN_POINT('Ctrl Pts',(94.4816734607793,72.9604012306197,7.44639164730034));
#58150=CARTESIAN_POINT('Ctrl Pts',(94.3298562456689,72.9397020313814,7.48393640471079));
#58151=CARTESIAN_POINT('Ctrl Pts',(94.0972331713054,72.925609369635,7.50905499649423));
#58152=CARTESIAN_POINT('Ctrl Pts',(93.9599339545807,72.9269681424317,7.50818215612555));
#58153=CARTESIAN_POINT('Ctrl Pts',(93.8950711760379,72.9269681424317,7.50818215612555));
#58154=CARTESIAN_POINT('Ctrl Pts',(94.5886048843476,72.9872123345485,7.39546982222174));
#58155=CARTESIAN_POINT('Ctrl Pts',(94.5667342603343,72.9250766217057,7.3604550024213));
#58156=CARTESIAN_POINT('Ctrl Pts',(94.5417207308711,72.8779046845755,7.31640936211193));
#58157=CARTESIAN_POINT('Ctrl Pts',(94.4714222723438,72.7984437647744,7.18709528800073));
#58158=CARTESIAN_POINT('Ctrl Pts',(94.4227814363642,72.7703516118672,7.10355823940615));
#58159=CARTESIAN_POINT('Ctrl Pts',(94.3746785414085,72.7670927302234,7.02891757828871));
#58160=CARTESIAN_POINT('Ctrl Pts',(94.523752617777,72.9679622159215,7.43231673424458));
#58161=CARTESIAN_POINT('Ctrl Pts',(94.5022504530698,72.9147688947713,7.39741147626661));
#58162=CARTESIAN_POINT('Ctrl Pts',(94.475386850573,72.8708586794846,7.35435702189321));
#58163=CARTESIAN_POINT('Ctrl Pts',(94.3996783171224,72.797242914671,7.23131706380245));
#58164=CARTESIAN_POINT('Ctrl Pts',(94.3513508861091,72.772618282241,7.1554735262253));
#58165=CARTESIAN_POINT('Ctrl Pts',(94.3042260099989,72.7694465222223,7.08282827837976));
#58166=CARTESIAN_POINT('Ctrl Pts',(94.4446207083359,72.9524666882866,7.46101190801136));
#58167=CARTESIAN_POINT('Ctrl Pts',(94.4204807587334,72.9042136507118,7.42701389591531));
#58168=CARTESIAN_POINT('Ctrl Pts',(94.3875482825334,72.862226696429,7.38367580027737));
#58169=CARTESIAN_POINT('Ctrl Pts',(94.3053992664606,72.7947676644816,7.26447848301215));
#58170=CARTESIAN_POINT('Ctrl Pts',(94.2631190971577,72.7743533001234,7.19521196902266));
#58171=CARTESIAN_POINT('Ctrl Pts',(94.2196879183722,72.7711669401836,7.12223232801302));
#58172=CARTESIAN_POINT('Ctrl Pts',(94.1882651900545,72.9292598331001,7.50280059937164));
#58173=CARTESIAN_POINT('Ctrl Pts',(94.1698984031795,72.8867778688284,7.46548562188295));
#58174=CARTESIAN_POINT('Ctrl Pts',(94.1450489518799,72.849043575605,7.41774243244359));
#58175=CARTESIAN_POINT('Ctrl Pts',(94.0962826127307,72.7929437760792,7.30120553336149));
#58176=CARTESIAN_POINT('Ctrl Pts',(94.0751029848347,72.7761274740074,7.23584723170653));
#58177=CARTESIAN_POINT('Ctrl Pts',(94.0497727257803,72.7729651070606,7.16341712057954));
#58178=CARTESIAN_POINT('Ctrl Pts',(94.024803274509,72.927022054269,7.50823375771712));
#58179=CARTESIAN_POINT('Ctrl Pts',(94.0196584398373,72.8846086012481,7.46764392653083));
#58180=CARTESIAN_POINT('Ctrl Pts',(94.0118414147716,72.8473232982076,7.41754743614736));
#58181=CARTESIAN_POINT('Ctrl Pts',(93.991601416722,72.7928530580734,7.30155406094884));
#58182=CARTESIAN_POINT('Ctrl Pts',(93.978894041329,72.7761159988814,7.23558440811009));
#58183=CARTESIAN_POINT('Ctrl Pts',(93.9663423963054,72.7730908328254,7.16629671401786));
#58184=CARTESIAN_POINT('Ctrl Pts',(93.895071176038,72.927026956982,7.50823844951805));
#58185=CARTESIAN_POINT('Ctrl Pts',(93.8950711760379,72.8807551600823,7.4639574582705));
#58186=CARTESIAN_POINT('Ctrl Pts',(93.8950711760379,72.8431173149326,7.41069212080575));
#58187=CARTESIAN_POINT('Ctrl Pts',(93.8950711760378,72.7905337444336,7.29391914395769));
#58188=CARTESIAN_POINT('Ctrl Pts',(93.8950711760379,72.775891734316,7.23044790508457));
#58189=CARTESIAN_POINT('Ctrl Pts',(93.8950711760379,72.7730992733413,7.16649003361482));
#58190=CARTESIAN_POINT('Ctrl Pts',(94.5884941349749,72.9871087554044,7.39547242673778));
#58191=CARTESIAN_POINT('Ctrl Pts',(94.5740065459042,72.9459687766891,7.37227518283016));
#58192=CARTESIAN_POINT('Ctrl Pts',(94.5424405526794,72.8786249981538,7.3200708720422));
#58193=CARTESIAN_POINT('Ctrl Pts',(94.4739176042638,72.7966340215223,7.18935228916432));
#58194=CARTESIAN_POINT('Ctrl Pts',(94.4082070466675,72.769373320172,7.08115167578213));
#58195=CARTESIAN_POINT('Ctrl Pts',(94.3763331414431,72.7672139399672,7.03169373784253));
#58196=CARTESIAN_POINT('Ctrl Pts',(94.5884941349749,72.9871087554044,7.39547242673778));
#58197=CARTESIAN_POINT('Ctrl Pts',(94.6100466093395,72.9658674501078,7.35966229497144));
#58198=CARTESIAN_POINT('Ctrl Pts',(94.6485581922839,72.9269283712559,7.27860238426515));
#58199=CARTESIAN_POINT('Ctrl Pts',(94.6967550847003,72.8765232370415,7.11190623927969));
#58200=CARTESIAN_POINT('Ctrl Pts',(94.7341284760856,72.8334458286196,6.856206871253));
#58201=CARTESIAN_POINT('Ctrl Pts',(94.7347766952966,72.8258457790013,6.69589649095312));
#58202=CARTESIAN_POINT('Ctrl Pts',(94.7347766952966,72.8224087357884,6.61717525902573));
#58203=CARTESIAN_POINT('Ctrl Pts',(94.5740065459042,72.9459687766891,7.37227518283016));
#58204=CARTESIAN_POINT('Ctrl Pts',(94.5958161000571,72.928864245491,7.3363243730496));
#58205=CARTESIAN_POINT('Ctrl Pts',(94.6353020903342,72.8972105748149,7.25529569237291));
#58206=CARTESIAN_POINT('Ctrl Pts',(94.6851475152639,72.8555973312138,7.08821469569851));
#58207=CARTESIAN_POINT('Ctrl Pts',(94.720997623562,72.8185755125762,6.84171881870253));
#58208=CARTESIAN_POINT('Ctrl Pts',(94.7199927966309,72.8108950811677,6.6923987477359));
#58209=CARTESIAN_POINT('Ctrl Pts',(94.719350018428,72.8069967416979,6.61784816121982));
#58210=CARTESIAN_POINT('Ctrl Pts',(94.5424405526794,72.8786249981538,7.3200708720422));
#58211=CARTESIAN_POINT('Ctrl Pts',(94.5656005140737,72.86774595223,7.28384449558551));
#58212=CARTESIAN_POINT('Ctrl Pts',(94.6080000301752,72.847619732898,7.20291133916406));
#58213=CARTESIAN_POINT('Ctrl Pts',(94.6606521979643,72.817904487152,7.03177326206619));
#58214=CARTESIAN_POINT('Ctrl Pts',(94.69066685935,72.7905957996515,6.80882896259451));
#58215=CARTESIAN_POINT('Ctrl Pts',(94.6862600130354,72.7842299527241,6.68431139840969));
#58216=CARTESIAN_POINT('Ctrl Pts',(94.6844363341399,72.7802321075493,6.61901673038335));
#58217=CARTESIAN_POINT('Ctrl Pts',(94.4739176042638,72.7966340215223,7.18935228916432));
#58218=CARTESIAN_POINT('Ctrl Pts',(94.5020148583619,72.7923669727344,7.15246158422367));
#58219=CARTESIAN_POINT('Ctrl Pts',(94.5514517361528,72.7836365269025,7.07104190361776));
#58220=CARTESIAN_POINT('Ctrl Pts',(94.6053599344991,72.7699734522043,6.91874581593038));
#58221=CARTESIAN_POINT('Ctrl Pts',(94.6289779937746,72.7619005778696,6.76703223159647));
#58222=CARTESIAN_POINT('Ctrl Pts',(94.6255476311185,72.7576584166034,6.67015976483109));
#58223=CARTESIAN_POINT('Ctrl Pts',(94.6234478028683,72.7549938748372,6.62011865542091));
#58224=CARTESIAN_POINT('Ctrl Pts',(94.4082070466675,72.769373320172,7.08115167578213));
#58225=CARTESIAN_POINT('Ctrl Pts',(94.4411105733091,72.7680476491672,7.05078881789375));
#58226=CARTESIAN_POINT('Ctrl Pts',(94.4981681697298,72.7651656913983,6.98478113283469));
#58227=CARTESIAN_POINT('Ctrl Pts',(94.5570635326759,72.7599919264691,6.86628243389387));
#58228=CARTESIAN_POINT('Ctrl Pts',(94.5818016062544,72.7546085923891,6.74298381225588));
#58229=CARTESIAN_POINT('Ctrl Pts',(94.580725641302,72.7510220871176,6.66083933637917));
#58230=CARTESIAN_POINT('Ctrl Pts',(94.5798166156499,72.7492551234462,6.62036921471775));
#58231=CARTESIAN_POINT('Ctrl Pts',(94.3763331414431,72.7672139399672,7.03169373784253));
#58232=CARTESIAN_POINT('Ctrl Pts',(94.4115681625267,72.7660393933471,7.00479219742858));
#58233=CARTESIAN_POINT('Ctrl Pts',(94.4719665183853,72.7634480173373,6.94543992885186));
#58234=CARTESIAN_POINT('Ctrl Pts',(94.5323086931384,72.758804410901,6.83908385573609));
#58235=CARTESIAN_POINT('Ctrl Pts',(94.5573043791848,72.7540217080951,6.7295419519823));
#58236=CARTESIAN_POINT('Ctrl Pts',(94.558,72.7508194561076,6.65619832323445));
#58237=CARTESIAN_POINT('Ctrl Pts',(94.558,72.7492551234462,6.62036921471775));
#58238=CARTESIAN_POINT('Ctrl Pts',(94.5884941349749,72.9871087554044,7.39547242673778));
#58239=CARTESIAN_POINT('Ctrl Pts',(94.5982814073278,72.9774627891663,7.37921055783772));
#58240=CARTESIAN_POINT('Ctrl Pts',(94.6077228544752,72.9680853744891,7.36206788047006));
#58241=CARTESIAN_POINT('Ctrl Pts',(94.6167573468166,72.9590322086122,7.34366981056423));
#58242=CARTESIAN_POINT('Ctrl Pts',(94.6244461154848,72.9513275479061,7.3280122065615));
#58243=CARTESIAN_POINT('Ctrl Pts',(94.6318406974496,72.9438572380423,7.31144361628512));
#58244=CARTESIAN_POINT('Ctrl Pts',(94.6389180785489,72.9366438169786,7.29377258699346));
#58245=CARTESIAN_POINT('Ctrl Pts',(94.642638718272,72.9328516598836,7.2844827758882));
#58246=CARTESIAN_POINT('Ctrl Pts',(94.6462711711027,72.9291310894916,7.27489121784312));
#58247=CARTESIAN_POINT('Ctrl Pts',(94.6498158978274,72.92548180961,7.26497040513765));
#58248=CARTESIAN_POINT('Ctrl Pts',(94.6564568230592,72.9186450075866,7.24638409918702));
#58249=CARTESIAN_POINT('Ctrl Pts',(94.6627970562893,72.9120512628633,7.22662977259755));
#58250=CARTESIAN_POINT('Ctrl Pts',(94.6688880286114,72.9056475244462,7.20536089526575));
#58251=CARTESIAN_POINT('Ctrl Pts',(94.6743103306242,72.8999467919731,7.18642692704717));
#58252=CARTESIAN_POINT('Ctrl Pts',(94.6795348905449,72.8943968158253,7.16629311375214));
#58253=CARTESIAN_POINT('Ctrl Pts',(94.6845911136217,72.8889654135528,7.14467518340771));
#58254=CARTESIAN_POINT('Ctrl Pts',(94.688123996867,72.8851703851699,7.12957030714873));
#58255=CARTESIAN_POINT('Ctrl Pts',(94.6915745625244,72.8814333479239,7.11374010528577));
#58256=CARTESIAN_POINT('Ctrl Pts',(94.6949511678618,72.8777445246736,7.09707236877274));
#58257=CARTESIAN_POINT('Ctrl Pts',(94.6986186555254,72.8737379226542,7.07896876709817));
#58258=CARTESIAN_POINT('Ctrl Pts',(94.7020783220882,72.8699141784395,7.05988738761648));
#58259=CARTESIAN_POINT('Ctrl Pts',(94.7052819588182,72.8663044297842,7.04009438069292));
#58260=CARTESIAN_POINT('Ctrl Pts',(94.7088087956037,72.8623305103244,7.01830454907527));
#58261=CARTESIAN_POINT('Ctrl Pts',(94.7120251227066,72.8586163206903,6.99565378918195));
#58262=CARTESIAN_POINT('Ctrl Pts',(94.7148991981146,72.8551828220933,6.97255714856724));
#58263=CARTESIAN_POINT('Ctrl Pts',(94.7181383684329,72.8513131648419,6.94652653276479));
#58264=CARTESIAN_POINT('Ctrl Pts',(94.7209427170237,72.8478005783676,6.91993326026675));
#58265=CARTESIAN_POINT('Ctrl Pts',(94.7233095166682,72.8446420110115,6.89340177090503));
#58266=CARTESIAN_POINT('Ctrl Pts',(94.7243531008461,72.8432493156368,6.88170333982781));
#58267=CARTESIAN_POINT('Ctrl Pts',(94.72531213762,72.841924998621,6.87001691027791));
#58268=CARTESIAN_POINT('Ctrl Pts',(94.7261885273217,72.8406667820638,6.85839442650563));
#58269=CARTESIAN_POINT('Ctrl Pts',(94.7281953475879,72.8377856271602,6.83178042598252));
#58270=CARTESIAN_POINT('Ctrl Pts',(94.7297766853236,72.8352450784837,6.80546937677922));
#58271=CARTESIAN_POINT('Ctrl Pts',(94.7310191162958,72.8329910917122,6.77938734820011));
#58272=CARTESIAN_POINT('Ctrl Pts',(94.7322285873104,72.8307969000604,6.7539972393961));
#58273=CARTESIAN_POINT('Ctrl Pts',(94.7331160108234,72.8288746215759,6.72882036403009));
#58274=CARTESIAN_POINT('Ctrl Pts',(94.733727724148,72.8272037565868,6.7037938032004));
#58275=CARTESIAN_POINT('Ctrl Pts',(94.7342538054661,72.8257667912297,6.68227063935883));
#58276=CARTESIAN_POINT('Ctrl Pts',(94.7345752312826,72.824516299074,6.66085747048893));
#58277=CARTESIAN_POINT('Ctrl Pts',(94.7347073880769,72.8234547414247,6.63954786999391));
#58278=CARTESIAN_POINT('Ctrl Pts',(94.7347537219258,72.8230825619088,6.63207677617295));
#58279=CARTESIAN_POINT('Ctrl Pts',(94.7347766952966,72.8227337286902,6.62461882025278));
#58280=CARTESIAN_POINT('Ctrl Pts',(94.7347766952966,72.8224087357884,6.61717525902573));
#58281=CARTESIAN_POINT('Ctrl Pts',(94.5884941349749,72.9871087554044,7.39547242673778));
#58282=CARTESIAN_POINT('Ctrl Pts',(94.6537307424425,73.0064548153582,7.35842068908419));
#58283=CARTESIAN_POINT('Ctrl Pts',(94.7020003798792,73.0292175590483,7.31218825756922));
#58284=CARTESIAN_POINT('Ctrl Pts',(94.7816554787624,73.0950435225438,7.17500034282196));
#58285=CARTESIAN_POINT('Ctrl Pts',(94.808,73.14196666295,7.08665019215074));
#58286=CARTESIAN_POINT('Ctrl Pts',(94.808,73.1884719653669,7.00900047661986));
#58287=CARTESIAN_POINT('Ctrl Pts',(94.6315990837041,72.9446261448112,7.3238521632051));
#58288=CARTESIAN_POINT('Ctrl Pts',(94.6828234824115,72.963669460148,7.28655551517995));
#58289=CARTESIAN_POINT('Ctrl Pts',(94.7222525574754,72.9840963015511,7.23850174403571));
#58290=CARTESIAN_POINT('Ctrl Pts',(94.7877250123502,73.0411573362325,7.10260287966435));
#58291=CARTESIAN_POINT('Ctrl Pts',(94.808,73.0811965229926,7.02290689306116));
#58292=CARTESIAN_POINT('Ctrl Pts',(94.808,73.1208457226965,6.95596057536146));
#58293=CARTESIAN_POINT('Ctrl Pts',(94.6664277399279,72.9089053722191,7.23787087311021));
#58294=CARTESIAN_POINT('Ctrl Pts',(94.7071110144043,72.9253944933126,7.19742721367524));
#58295=CARTESIAN_POINT('Ctrl Pts',(94.7404685102278,72.943159441174,7.14312997043927));
#58296=CARTESIAN_POINT('Ctrl Pts',(94.7940332096245,72.995410287619,7.00919373565731));
#58297=CARTESIAN_POINT('Ctrl Pts',(94.808,73.0313827403748,6.94541439618812));
#58298=CARTESIAN_POINT('Ctrl Pts',(94.808,73.0683865297709,6.88929156488217));
#58299=CARTESIAN_POINT('Ctrl Pts',(94.7234745957957,72.8465836771282,6.95627386443544));
#58300=CARTESIAN_POINT('Ctrl Pts',(94.7480570376642,72.8636693476587,6.92420306088857));
#58301=CARTESIAN_POINT('Ctrl Pts',(94.7698130313012,72.8845418335065,6.88374386892216));
#58302=CARTESIAN_POINT('Ctrl Pts',(94.8011203464965,72.9402431569763,6.80705206252443));
#58303=CARTESIAN_POINT('Ctrl Pts',(94.808,72.9740189293303,6.77890659645376));
#58304=CARTESIAN_POINT('Ctrl Pts',(94.808,73.0097811020824,6.74948626592808));
#58305=CARTESIAN_POINT('Ctrl Pts',(94.7347766952966,72.8292828222142,6.77461772288051));
#58306=CARTESIAN_POINT('Ctrl Pts',(94.7561193289303,72.8499983486786,6.75978890937522));
#58307=CARTESIAN_POINT('Ctrl Pts',(94.7746111102063,72.875566601571,6.74281397815441));
#58308=CARTESIAN_POINT('Ctrl Pts',(94.8006762826513,72.9346569610303,6.70868591057551));
#58309=CARTESIAN_POINT('Ctrl Pts',(94.808,72.9682415938969,6.69225715000076));
#58310=CARTESIAN_POINT('Ctrl Pts',(94.808,73.0032719810064,6.67680939048505));
#58311=CARTESIAN_POINT('Ctrl Pts',(94.7347766952966,72.8224087357884,6.61717525902573));
#58312=CARTESIAN_POINT('Ctrl Pts',(94.7580595683517,72.8456694487072,6.61615967436696));
#58313=CARTESIAN_POINT('Ctrl Pts',(94.7766710358144,72.873575977179,6.61494124902059));
#58314=CARTESIAN_POINT('Ctrl Pts',(94.8017254168751,72.9344206236412,6.61228471438512));
#58315=CARTESIAN_POINT('Ctrl Pts',(94.808,72.9673325976491,6.61084774656694));
#58316=CARTESIAN_POINT('Ctrl Pts',(94.808,73.0002282133294,6.60941149296879));
#58317=CARTESIAN_POINT('Ctrl Pts',(94.5884941349749,72.9871087554044,7.39547242673778));
#58318=CARTESIAN_POINT('Ctrl Pts',(94.6032728928984,72.9914914286906,7.38707869379111));
#58319=CARTESIAN_POINT('Ctrl Pts',(94.6170646840927,72.9960132857868,7.37828363623364));
#58320=CARTESIAN_POINT('Ctrl Pts',(94.6300816657138,73.0007748690715,7.36889455387439));
#58321=CARTESIAN_POINT('Ctrl Pts',(94.6426089051217,73.0053573057304,7.35985872007218));
#58322=CARTESIAN_POINT('Ctrl Pts',(94.6544175387843,73.0101612552188,7.35027368432535));
#58323=CARTESIAN_POINT('Ctrl Pts',(94.665659947646,73.0152863474469,7.33994230323257));
#58324=CARTESIAN_POINT('Ctrl Pts',(94.6769023565077,73.0204114396749,7.32961092213978));
#58325=CARTESIAN_POINT('Ctrl Pts',(94.6875778756043,73.0258570922442,7.3185343442093));
#58326=CARTESIAN_POINT('Ctrl Pts',(94.6978133135972,73.0317412762714,7.30647381154371));
#58327=CARTESIAN_POINT('Ctrl Pts',(94.7137438116384,73.0408994561348,7.28770272503639));
#58328=CARTESIAN_POINT('Ctrl Pts',(94.7283037560704,73.0509260501579,7.26686809456732));
#58329=CARTESIAN_POINT('Ctrl Pts',(94.7418432298584,73.0620729900492,7.24350937122875));
#58330=CARTESIAN_POINT('Ctrl Pts',(94.7547414167043,73.0726919635579,7.22125701616549));
#58331=CARTESIAN_POINT('Ctrl Pts',(94.7661829676178,73.0847295051397,7.19699264979693));
#58332=CARTESIAN_POINT('Ctrl Pts',(94.7757641493218,73.0976848681492,7.17178685242545));
#58333=CARTESIAN_POINT('Ctrl Pts',(94.7825520470696,73.1068632432296,7.1539295170265));
#58334=CARTESIAN_POINT('Ctrl Pts',(94.7884699480879,73.1166442634168,7.135466473172));
#58335=CARTESIAN_POINT('Ctrl Pts',(94.7933077945586,73.1267996996379,7.11681431802235));
#58336=CARTESIAN_POINT('Ctrl Pts',(94.7980932790143,73.1368452193687,7.09836404286923));
#58337=CARTESIAN_POINT('Ctrl Pts',(94.8018207057024,73.1472560392684,7.07973072532886));
#58338=CARTESIAN_POINT('Ctrl Pts',(94.8043181249097,73.1577863431518,7.06134129877165));
#58339=CARTESIAN_POINT('Ctrl Pts',(94.8066005487768,73.1674101247104,7.04453496287353));
#58340=CARTESIAN_POINT('Ctrl Pts',(94.8078551663465,73.1771327701751,7.02793385653216));
#58341=CARTESIAN_POINT('Ctrl Pts',(94.8079881503648,73.1867599499296,7.0118590426873));
#58342=CARTESIAN_POINT('Ctrl Pts',(94.5884941349749,72.9871087554044,7.39547242673778));
#58343=CARTESIAN_POINT('Ctrl Pts',(94.599359826778,73.0179637394409,7.41287035966849));
#58344=CARTESIAN_POINT('Ctrl Pts',(94.6193168359724,73.0879554919426,7.44306493503675));
#58345=CARTESIAN_POINT('Ctrl Pts',(94.644234109937,73.2323075564366,7.4782827184881));
#58346=CARTESIAN_POINT('Ctrl Pts',(94.6625724686722,73.4507002672582,7.50159875382426));
#58347=CARTESIAN_POINT('Ctrl Pts',(94.6615533905933,73.5834576942517,7.50055356568895));
#58348=CARTESIAN_POINT('Ctrl Pts',(94.6615533905933,73.6467138767115,7.50055356568895));
#58349=CARTESIAN_POINT('Ctrl Pts',(94.6317183565318,72.9999269937242,7.37092282829028));
#58350=CARTESIAN_POINT('Ctrl Pts',(94.6394983396266,73.0307418366988,7.38843263285535));
#58351=CARTESIAN_POINT('Ctrl Pts',(94.6544898303318,73.1006909931071,7.41896507602438));
#58352=CARTESIAN_POINT('Ctrl Pts',(94.6748983241176,73.2464660086859,7.45381772752391));
#58353=CARTESIAN_POINT('Ctrl Pts',(94.6906780676779,73.4589983909764,7.47414738599494));
#58354=CARTESIAN_POINT('Ctrl Pts',(94.6911211879248,73.5853235752382,7.47098576835745));
#58355=CARTESIAN_POINT('Ctrl Pts',(94.6924067443305,73.6467138767115,7.46970021195174));
#58356=CARTESIAN_POINT('Ctrl Pts',(94.7012385475534,73.0284986208214,7.31626741468196));
#58357=CARTESIAN_POINT('Ctrl Pts',(94.7056507406354,73.0596408625573,7.33426848900017));
#58358=CARTESIAN_POINT('Ctrl Pts',(94.7147802556072,73.1303356878069,7.36519276153646));
#58359=CARTESIAN_POINT('Ctrl Pts',(94.7305350829491,73.2821946863782,7.3971691179747));
#58360=CARTESIAN_POINT('Ctrl Pts',(94.7416245138012,73.4793684643712,7.41009440486447));
#58361=CARTESIAN_POINT('Ctrl Pts',(94.7436951557784,73.5901563731138,7.4035202011665));
#58362=CARTESIAN_POINT('Ctrl Pts',(94.7459870091675,73.6467138767115,7.3998728433755));
#58363=CARTESIAN_POINT('Ctrl Pts',(94.7837793777397,73.0923649161834,7.17714126084442));
#58364=CARTESIAN_POINT('Ctrl Pts',(94.785495839266,73.1271270968896,7.19835497712365));
#58365=CARTESIAN_POINT('Ctrl Pts',(94.7894465713792,73.2056781207281,7.23405598694101));
#58366=CARTESIAN_POINT('Ctrl Pts',(94.7940448614931,73.3549106725865,7.27130027007064));
#58367=CARTESIAN_POINT('Ctrl Pts',(94.7941268723319,73.5062040638856,7.28829468877));
#58368=CARTESIAN_POINT('Ctrl Pts',(94.7955530764169,73.6004265251835,7.28209543733259));
#58369=CARTESIAN_POINT('Ctrl Pts',(94.7965115627714,73.6467138767115,7.27789578083224));
#58370=CARTESIAN_POINT('Ctrl Pts',(94.808,73.1559465923584,7.06330796050645));
#58371=CARTESIAN_POINT('Ctrl Pts',(94.808,73.1899299421094,7.08928343497736));
#58372=CARTESIAN_POINT('Ctrl Pts',(94.808,73.2652010503227,7.13398326623962));
#58373=CARTESIAN_POINT('Ctrl Pts',(94.808,73.3960070496091,7.17849588518037));
#58374=CARTESIAN_POINT('Ctrl Pts',(94.808,73.527744418898,7.19526506640994));
#58375=CARTESIAN_POINT('Ctrl Pts',(94.808,73.6086824628386,7.19245145769968));
#58376=CARTESIAN_POINT('Ctrl Pts',(94.808,73.6467138767115,7.19063340639552));
#58377=CARTESIAN_POINT('Ctrl Pts',(94.808,73.186759897545,7.01185910934411));
#58378=CARTESIAN_POINT('Ctrl Pts',(94.808,73.220446817004,7.03857607990501));
#58379=CARTESIAN_POINT('Ctrl Pts',(94.808,73.2947658078364,7.08424413080906));
#58380=CARTESIAN_POINT('Ctrl Pts',(94.808,73.4187899623826,7.12859021345313));
#58381=CARTESIAN_POINT('Ctrl Pts',(94.808,73.5398511633312,7.14645888446486));
#58382=CARTESIAN_POINT('Ctrl Pts',(94.808,73.6127246647088,7.14700017509567));
#58383=CARTESIAN_POINT('Ctrl Pts',(94.808,73.6467138767115,7.14700017509566));
#58384=CARTESIAN_POINT('Ctrl Pts',(94.5862589028104,66.0918143549491,7.3976668510213));
#58385=CARTESIAN_POINT('Ctrl Pts',(94.5963500335249,66.059664953316,7.41490555295929));
#58386=CARTESIAN_POINT('Ctrl Pts',(94.614634729746,65.9862996138032,7.44522952039756));
#58387=CARTESIAN_POINT('Ctrl Pts',(94.6384326649586,65.8389782853214,7.47947130352489));
#58388=CARTESIAN_POINT('Ctrl Pts',(94.6588408962712,65.6103082576658,7.50153758653442));
#58389=CARTESIAN_POINT('Ctrl Pts',(94.6615536737196,65.4715700661285,7.50055346303175));
#58390=CARTESIAN_POINT('Ctrl Pts',(94.661553390549,65.4045254073336,7.50055356570502));
#58391=CARTESIAN_POINT('Ctrl Pts',(94.5572885020152,66.0617354419385,7.44510355523554));
#58392=CARTESIAN_POINT('Ctrl Pts',(94.5682789003029,66.0292003907435,7.45840437587692));
#58393=CARTESIAN_POINT('Ctrl Pts',(94.5877590741008,65.9559761907837,7.48218414035581));
#58394=CARTESIAN_POINT('Ctrl Pts',(94.611649696057,65.8098990753766,7.50997465873116));
#58395=CARTESIAN_POINT('Ctrl Pts',(94.6305088155207,65.5923065389996,7.52944534090722));
#58396=CARTESIAN_POINT('Ctrl Pts',(94.6319857474198,65.4665807768701,7.53012143360877));
#58397=CARTESIAN_POINT('Ctrl Pts',(94.6306996342995,65.4045269697888,7.53140732194757));
#58398=CARTESIAN_POINT('Ctrl Pts',(94.494164683195,65.9974521229265,7.52307618790167));
#58399=CARTESIAN_POINT('Ctrl Pts',(94.5064063860708,65.9648482125334,7.53101295788513));
#58400=CARTESIAN_POINT('Ctrl Pts',(94.5270420513838,65.8929452402754,7.54534021922907));
#58401=CARTESIAN_POINT('Ctrl Pts',(94.5490938616513,65.7450291959695,7.56574093499785));
#58402=CARTESIAN_POINT('Ctrl Pts',(94.5648183207235,65.5552544665235,7.58049341917753));
#58403=CARTESIAN_POINT('Ctrl Pts',(94.5645199949679,65.4565201386957,7.58269556070317));
#58404=CARTESIAN_POINT('Ctrl Pts',(94.5608715262267,65.4045301204093,7.58498790185061));
#58405=CARTESIAN_POINT('Ctrl Pts',(94.3394178585335,65.8458490903017,7.61759819340507));
#58406=CARTESIAN_POINT('Ctrl Pts',(94.3550647494698,65.8145768832939,7.62028136074927));
#58407=CARTESIAN_POINT('Ctrl Pts',(94.3824394672276,65.746455026836,7.62575494707462));
#58408=CARTESIAN_POINT('Ctrl Pts',(94.4170126254285,65.6275698234989,7.63242394520827));
#58409=CARTESIAN_POINT('Ctrl Pts',(94.4431553844731,65.5137639448722,7.63341241526237));
#58410=CARTESIAN_POINT('Ctrl Pts',(94.4430920876404,65.4425066838017,7.63455472372037));
#58411=CARTESIAN_POINT('Ctrl Pts',(94.4388911082913,65.4045345087408,7.6355133561713));
#58412=CARTESIAN_POINT('Ctrl Pts',(94.2327721502038,65.7413871457633,7.64700247657869));
#58413=CARTESIAN_POINT('Ctrl Pts',(94.2523246875909,65.7181885796435,7.64700226655329));
#58414=CARTESIAN_POINT('Ctrl Pts',(94.2876873510083,65.6685635562125,7.64700183810925));
#58415=CARTESIAN_POINT('Ctrl Pts',(94.3277071602063,65.5850019202881,7.64700131609158));
#58416=CARTESIAN_POINT('Ctrl Pts',(94.3509866441278,65.4958243163163,7.64700123870682));
#58417=CARTESIAN_POINT('Ctrl Pts',(94.3534445225407,65.4351390779477,7.64700114929363));
#58418=CARTESIAN_POINT('Ctrl Pts',(94.3516258318726,65.4045368158528,7.64700107425706));
#58419=CARTESIAN_POINT('Ctrl Pts',(94.1870392262781,65.6965266174754,7.64700017482546));
#58420=CARTESIAN_POINT('Ctrl Pts',(94.206151869,65.6774156170588,7.64700017485012));
#58421=CARTESIAN_POINT('Ctrl Pts',(94.2406097037249,65.6354309720321,7.64700017490041));
#58422=CARTESIAN_POINT('Ctrl Pts',(94.279015452427,65.5635810284549,7.64700017496171));
#58423=CARTESIAN_POINT('Ctrl Pts',(94.3026658330723,65.4856189017098,7.64700017497079));
#58424=CARTESIAN_POINT('Ctrl Pts',(94.3079898829775,65.4315660444564,7.64700017498129));
#58425=CARTESIAN_POINT('Ctrl Pts',(94.3079897543123,65.4045379347467,7.6470001749901));
#58426=CARTESIAN_POINT('Ctrl Pts',(94.5862620618473,66.0918042903051,7.39767224759648));
#58427=CARTESIAN_POINT('Ctrl Pts',(94.5963519416498,66.0596572970801,7.41490871744949));
#58428=CARTESIAN_POINT('Ctrl Pts',(94.6146355575854,65.9862944890559,7.44523071153865));
#58429=CARTESIAN_POINT('Ctrl Pts',(94.6384326649586,65.8389782853214,7.47947130352489));
#58430=CARTESIAN_POINT('Ctrl Pts',(94.6588401863467,65.6103162122243,7.50153681893256));
#58431=CARTESIAN_POINT('Ctrl Pts',(94.6615533905933,65.4715845444322,7.50055356568895));
#58432=CARTESIAN_POINT('Ctrl Pts',(94.6615533905933,65.4045463960021,7.50055356568895));
#58433=CARTESIAN_POINT('Ctrl Pts',(94.5861609960652,66.0919049113924,7.39767490049799));
#58434=CARTESIAN_POINT('Ctrl Pts',(94.6502313138173,66.0726071125815,7.36076414265773));
#58435=CARTESIAN_POINT('Ctrl Pts',(94.6992773281335,66.0501944585293,7.31409609375722));
#58436=CARTESIAN_POINT('Ctrl Pts',(94.7810197554244,65.9839019218225,7.17695404241092));
#58437=CARTESIAN_POINT('Ctrl Pts',(94.808,65.9363908635992,7.08861990523047));
#58438=CARTESIAN_POINT('Ctrl Pts',(94.808,65.8895078574089,7.01097428171154));
#58439=CARTESIAN_POINT('Ctrl Pts',(94.606362090272,66.0275946790519,7.43216780507087));
#58440=CARTESIAN_POINT('Ctrl Pts',(94.6617307570412,66.0086561793546,7.39548728948069));
#58441=CARTESIAN_POINT('Ctrl Pts',(94.7080752809627,65.9839772201453,7.34981484255399));
#58442=CARTESIAN_POINT('Ctrl Pts',(94.7844521439416,65.9107268873884,7.21921114549455));
#58443=CARTESIAN_POINT('Ctrl Pts',(94.808,65.8627841721897,7.13910819001406));
#58444=CARTESIAN_POINT('Ctrl Pts',(94.808,65.8162665833763,7.06362861513304));
#58445=CARTESIAN_POINT('Ctrl Pts',(94.623065648602,65.950823379393,7.45870887924251));
#58446=CARTESIAN_POINT('Ctrl Pts',(94.6742353136199,65.928884007926,7.42281379134031));
#58447=CARTESIAN_POINT('Ctrl Pts',(94.7190590783806,65.8970604319338,7.37662318926656));
```
