## Supplementary Material 4 for "De novo Powered Air-Purifying Respirator Design and Fabrication for Pandemic Response": Bottom.step (part 6 of 6)

```
#58448=CARTESIAN_POINT('Ctrl Pts',(94.7890914962728,65.8154919167483,7.25022917649522));
#58449=CARTESIAN_POINT('Ctrl Pts',(94.808,65.7731822266334,7.17746782564102));
#58450=CARTESIAN_POINT('Ctrl Pts',(94.808,65.7299520112303,7.10186085485883));
#58451=CARTESIAN_POINT('Ctrl Pts',(94.6525483821167,65.7001167757922,7.49625805011749));
#58452=CARTESIAN_POINT('Ctrl Pts',(94.6978239039343,65.6815626212287,7.45683712110657));
#58453=CARTESIAN_POINT('Ctrl Pts',(94.7373329923722,65.6555998129723,7.40630965736705));
#58454=CARTESIAN_POINT('Ctrl Pts',(94.7933010337093,65.6049941282357,7.28411572605777));
#58455=CARTESIAN_POINT('Ctrl Pts',(94.808,65.5834692512858,7.2161951409796));
#58456=CARTESIAN_POINT('Ctrl Pts',(94.808,65.558018726615,7.14156349701976));
#58457=CARTESIAN_POINT('Ctrl Pts',(94.6615022435987,65.5386315818952,7.50060470522576));
#58458=CARTESIAN_POINT('Ctrl Pts',(94.7042054302187,65.5312112274965,7.45791397104988));
#58459=CARTESIAN_POINT('Ctrl Pts',(94.7412054296878,65.5217851952931,7.40533288949528));
#58460=CARTESIAN_POINT('Ctrl Pts',(94.7933454480567,65.4997520853755,7.28427627480558));
#58461=CARTESIAN_POINT('Ctrl Pts',(94.808,65.4870207496125,7.21574628674903));
#58462=CARTESIAN_POINT('Ctrl Pts',(94.808,65.4745197143675,7.14441070804499));
#58463=CARTESIAN_POINT('Ctrl Pts',(94.6614975923773,65.4045463960021,7.50060935498333));
#58464=CARTESIAN_POINT('Ctrl Pts',(94.7080853824983,65.4045463960021,7.45403646162474));
#58465=CARTESIAN_POINT('Ctrl Pts',(94.7453256691643,65.4045463960021,7.3981555738745));
#58466=CARTESIAN_POINT('Ctrl Pts',(94.7954442552072,65.4045463960021,7.27633824109259));
#58467=CARTESIAN_POINT('Ctrl Pts',(94.808,65.4045463960021,7.21045812431416));
#58468=CARTESIAN_POINT('Ctrl Pts',(94.808,65.4045463960021,7.14460989781812));
#58469=CARTESIAN_POINT('Ctrl Pts',(94.5862620618473,66.0918042903051,7.39767224759648));
#58470=CARTESIAN_POINT('Ctrl Pts',(94.6286853542031,66.0790206663966,7.37321873593364));
#58471=CARTESIAN_POINT('Ctrl Pts',(94.6982370582268,66.0508947709557,7.31809641663738));
#58472=CARTESIAN_POINT('Ctrl Pts',(94.7834155073607,65.9864817497067,7.17917696133637));
#58473=CARTESIAN_POINT('Ctrl Pts',(94.808,65.9221873677578,7.06530500448373));
#58474=CARTESIAN_POINT('Ctrl Pts',(94.808,65.8911214167673,7.01385615332139));
#58475=CARTESIAN_POINT('Ctrl Pts',(94.5862620618473,66.0918042903051,7.39767224759648));
#58476=CARTESIAN_POINT('Ctrl Pts',(94.6036441334188,66.10985171054,7.36921096471637));
#58477=CARTESIAN_POINT('Ctrl Pts',(94.6356293071329,66.143334854319,7.30644046599792));
#58478=CARTESIAN_POINT('Ctrl Pts',(94.6772735191471,66.1877311854266,7.18479515525283));
#58479=CARTESIAN_POINT('Ctrl Pts',(94.7122061021176,66.2288213475224,7.01949051482755));
#58480=CARTESIAN_POINT('Ctrl Pts',(94.7352988611485,66.2600221668515,6.80581628078559));
#58481=CARTESIAN_POINT('Ctrl Pts',(94.7347766952966,66.2649981455168,6.68114568191883));
#58482=CARTESIAN_POINT('Ctrl Pts',(94.7347766952966,66.2677911544986,6.61717525902573));
#58483=CARTESIAN_POINT('Ctrl Pts',(94.6286853542031,66.0790206663966,7.37321873593364));
#58484=CARTESIAN_POINT('Ctrl Pts',(94.6425203919224,66.0971688464956,7.34459229111154));
#58485=CARTESIAN_POINT('Ctrl Pts',(94.6681844507,66.1312353612652,7.28150050119613));
#58486=CARTESIAN_POINT('Ctrl Pts',(94.7016956179109,66.1766852730369,7.1599782290591));
#58487=CARTESIAN_POINT('Ctrl Pts',(94.7303250626046,66.2180631830105,6.99608268826352));
#58488=CARTESIAN_POINT('Ctrl Pts',(94.74942797249,66.2467361536539,6.79370962958164));
#58489=CARTESIAN_POINT('Ctrl Pts',(94.749689149603,66.2502584876079,6.67686260283407));
#58490=CARTESIAN_POINT('Ctrl Pts',(94.7502033721653,66.2523791604081,6.61650235683164));
#58491=CARTESIAN_POINT('Ctrl Pts',(94.6982370582268,66.0508947709557,7.31809641663738));
#58492=CARTESIAN_POINT('Ctrl Pts',(94.706708732718,66.069961810349,7.28913540701634));
#58493=CARTESIAN_POINT('Ctrl Pts',(94.7224538896851,66.1061188897219,7.22545111004409));
#58494=CARTESIAN_POINT('Ctrl Pts',(94.743773352337,66.1539482347798,7.10256755439987));
#58495=CARTESIAN_POINT('Ctrl Pts',(94.7634793960496,66.1944610086312,6.94150956754967));
#58496=CARTESIAN_POINT('Ctrl Pts',(94.7755794150342,66.2161220866163,6.7663998188701));
#58497=CARTESIAN_POINT('Ctrl Pts',(94.7760767632281,66.2166687166433,6.66743645511902));
#58498=CARTESIAN_POINT('Ctrl Pts',(94.7769935045837,66.2174987062111,6.61497944331231));
#58499=CARTESIAN_POINT('Ctrl Pts',(94.7834155073607,65.9864817497067,7.17917696133637));
#58500=CARTESIAN_POINT('Ctrl Pts',(94.7858556852067,66.0097030949271,7.14977261742651));
#58501=CARTESIAN_POINT('Ctrl Pts',(94.7906418735727,66.052265455636,7.086072142659));
#58502=CARTESIAN_POINT('Ctrl Pts',(94.7973247767585,66.1034386634865,6.97230207162571));
#58503=CARTESIAN_POINT('Ctrl Pts',(94.801607730241,66.140266350518,6.84751665687186));
#58504=CARTESIAN_POINT('Ctrl Pts',(94.8014820584777,66.1560589659666,6.73026954931488));
#58505=CARTESIAN_POINT('Ctrl Pts',(94.8018723868439,66.1565163204225,6.65201974800319));
#58506=CARTESIAN_POINT('Ctrl Pts',(94.8022557813857,66.1565682225073,6.61231916094195));
#58507=CARTESIAN_POINT('Ctrl Pts',(94.808,65.9221873677578,7.06530500448373));
#58508=CARTESIAN_POINT('Ctrl Pts',(94.808,65.9495080203826,7.04143125235229));
#58509=CARTESIAN_POINT('Ctrl Pts',(94.808,65.9987874373943,6.9905064438516));
#58510=CARTESIAN_POINT('Ctrl Pts',(94.808,66.0556618243065,6.90150150848409));
#58511=CARTESIAN_POINT('Ctrl Pts',(94.808,66.093880779096,6.80506357038391));
#58512=CARTESIAN_POINT('Ctrl Pts',(94.808,66.1105148171578,6.70699498818447));
#58513=CARTESIAN_POINT('Ctrl Pts',(94.808,66.1123131735876,6.6423278635319));
#58514=CARTESIAN_POINT('Ctrl Pts',(94.808,66.1129785625113,6.61041599528546));
#58515=CARTESIAN_POINT('Ctrl Pts',(94.808,65.8911214167673,7.01385615332139));
#58516=CARTESIAN_POINT('Ctrl Pts',(94.808,65.9204156945315,6.99283892483797));
#58517=CARTESIAN_POINT('Ctrl Pts',(94.808,65.9726854868294,6.9475272719683));
#58518=CARTESIAN_POINT('Ctrl Pts',(94.808,66.0317120291592,6.86756632972511));
#58519=CARTESIAN_POINT('Ctrl Pts',(94.808,66.0699687930655,6.78214517689738));
#58520=CARTESIAN_POINT('Ctrl Pts',(94.808,66.0870285287397,6.69497915754579));
#58521=CARTESIAN_POINT('Ctrl Pts',(94.808,66.0899539166034,6.63760839684216));
#58522=CARTESIAN_POINT('Ctrl Pts',(94.808,66.0911827114453,6.60946436787642));
#58523=CARTESIAN_POINT('Ctrl Pts',(94.5862620618474,66.0918042903051,7.39767224759648));
#58524=CARTESIAN_POINT('Ctrl Pts',(94.5988528981619,66.1048770770062,7.37705609994283));
#58525=CARTESIAN_POINT('Ctrl Pts',(94.6108039478015,66.1173569764424,7.35499683981491));
#58526=CARTESIAN_POINT('Ctrl Pts',(94.6221334798298,66.1292536186088,7.33073888181031));
#58527=CARTESIAN_POINT('Ctrl Pts',(94.6264447465275,66.1337806897234,7.32150791567341));
#58528=CARTESIAN_POINT('Ctrl Pts',(94.6306660100309,66.1382238540302,7.31195870250708));
#58529=CARTESIAN_POINT('Ctrl Pts',(94.6347981904724,66.1425854594948,7.30205020887223));
#58530=CARTESIAN_POINT('Ctrl Pts',(94.6438607877452,66.1521512261275,7.28031914251059));
#58531=CARTESIAN_POINT('Ctrl Pts',(94.6524951609815,66.1613240884249,7.25686734926721));
#58532=CARTESIAN_POINT('Ctrl Pts',(94.6607044987303,66.1702131889056,7.23114235214151));
#58533=CARTESIAN_POINT('Ctrl Pts',(94.6660748166645,66.1760281885062,7.21431378232901));
#58534=CARTESIAN_POINT('Ctrl Pts',(94.6712631597587,66.1817211083849,7.19651170290459));
#58535=CARTESIAN_POINT('Ctrl Pts',(94.6762691473869,66.1873167971763,7.17757068964544));
#58536=CARTESIAN_POINT('Ctrl Pts',(94.6808860281435,66.1924775426316,7.1601019290087));
#58537=CARTESIAN_POINT('Ctrl Pts',(94.6853233465275,66.1975166936111,7.14178201824465));
#58538=CARTESIAN_POINT('Ctrl Pts',(94.6896104641076,66.2024785746354,7.12239596070145));
#58539=CARTESIAN_POINT('Ctrl Pts',(94.6912111688695,66.2043312195502,7.1151576813577));
#58540=CARTESIAN_POINT('Ctrl Pts',(94.6927908521632,66.2061730422584,7.10777028270657));
#58541=CARTESIAN_POINT('Ctrl Pts',(94.6943507477859,66.2080061864039,7.10022068276652));
#58542=CARTESIAN_POINT('Ctrl Pts',(94.6991424942871,66.2136373080747,7.07702953550529));
#58543=CARTESIAN_POINT('Ctrl Pts',(94.7034897178335,66.2188978086611,7.05241093373059));
#58544=CARTESIAN_POINT('Ctrl Pts',(94.707426453383,66.2238191269928,7.02644169320144));
#58545=CARTESIAN_POINT('Ctrl Pts',(94.7081865076234,66.2247692718068,7.02142788642291));
#58546=CARTESIAN_POINT('Ctrl Pts',(94.708931174237,66.2257066950784,7.01636362888265));
#58547=CARTESIAN_POINT('Ctrl Pts',(94.7096605755245,66.2266315105272,7.01124936471293));
#58548=CARTESIAN_POINT('Ctrl Pts',(94.712483849968,66.2302111694426,6.99145371645185));
#58549=CARTESIAN_POINT('Ctrl Pts',(94.7150820133726,66.2335982644018,6.97089242978262));
#58550=CARTESIAN_POINT('Ctrl Pts',(94.7174261882114,66.2367544266307,6.94992310190546));
#58551=CARTESIAN_POINT('Ctrl Pts',(94.7200681215705,66.2403114865143,6.92629023718899));
#58552=CARTESIAN_POINT('Ctrl Pts',(94.7223870661543,66.2435747342626,6.9021414538825));
#58553=CARTESIAN_POINT('Ctrl Pts',(94.7243752413801,66.2465185085195,6.87804192819353));
#58554=CARTESIAN_POINT('Ctrl Pts',(94.7262660141833,66.2493180647315,6.85512305909484));
#58555=CARTESIAN_POINT('Ctrl Pts',(94.7278582010839,66.2518290578473,6.8322520717511));
#58556=CARTESIAN_POINT('Ctrl Pts',(94.7291706216976,66.2540538027287,6.80991411124074));
#58557=CARTESIAN_POINT('Ctrl Pts',(94.7304949527092,66.2562987374763,6.78737343066115));
#58558=CARTESIAN_POINT('Ctrl Pts',(94.731542578235,66.2582551173718,6.76536836211699));
#58559=CARTESIAN_POINT('Ctrl Pts',(94.7323681410023,66.2599877154755,6.74363549014946));
#58560=CARTESIAN_POINT('Ctrl Pts',(94.7331762336923,66.2616836493495,6.72236251653262));
#58561=CARTESIAN_POINT('Ctrl Pts',(94.733771107318,66.2631648743654,6.70134659729242));
#58562=CARTESIAN_POINT('Ctrl Pts',(94.7341712584471,66.264460663546,6.68034348256691));
#58563=CARTESIAN_POINT('Ctrl Pts',(94.734513080634,66.265567569061,6.66240193476836));
#58564=CARTESIAN_POINT('Ctrl Pts',(94.7347122475264,66.2665386682095,6.64446841306617));
#58565=CARTESIAN_POINT('Ctrl Pts',(94.7347635334868,66.2673749652371,6.6264230096413));
#58566=CARTESIAN_POINT('Ctrl Pts',(94.7347722849838,66.2675176719505,6.62334372066748));
#58567=CARTESIAN_POINT('Ctrl Pts',(94.7347766952966,66.2676564156919,6.62026128506409));
#58568=CARTESIAN_POINT('Ctrl Pts',(94.7347766952966,66.2677911544986,6.61717525902573));
#58569=CARTESIAN_POINT('Ctrl Pts',(94.5862306283156,66.0916565194917,7.39781485201362));
#58570=CARTESIAN_POINT('Ctrl Pts',(94.5659234345461,66.156397349677,7.36312742914995));
#58571=CARTESIAN_POINT('Ctrl Pts',(94.5423501655344,66.2055936023917,7.31966881272923));
#58572=CARTESIAN_POINT('Ctrl Pts',(94.4726759443919,66.2903026042573,7.18965393592183));
#58573=CARTESIAN_POINT('Ctrl Pts',(94.4229511614382,66.3197708081236,7.10533260091098));
#58574=CARTESIAN_POINT('Ctrl Pts',(94.3741500259633,66.3230673855923,7.02982856345219));
#58575=CARTESIAN_POINT('Ctrl Pts',(94.6297118793175,66.1368202096276,7.32664492763506));
#58576=CARTESIAN_POINT('Ctrl Pts',(94.609512659055,66.1881484634287,7.29188488256171));
#58577=CARTESIAN_POINT('Ctrl Pts',(94.5882028062134,66.2286461542643,7.24670436883882));
#58578=CARTESIAN_POINT('Ctrl Pts',(94.527753944034,66.2992530899264,7.11780004363797));
#58579=CARTESIAN_POINT('Ctrl Pts',(94.4853358102638,66.3225530823476,7.04160804438898));
#58580=CARTESIAN_POINT('Ctrl Pts',(94.4436405031679,66.3253958817916,6.9764972324253));
#58581=CARTESIAN_POINT('Ctrl Pts',(94.665788068918,66.1743749619485,7.23858230025409));
#58582=CARTESIAN_POINT('Ctrl Pts',(94.6479682546696,66.2155536371234,7.20132304569588));
#58583=CARTESIAN_POINT('Ctrl Pts',(94.6291101784489,66.2505395069942,7.15092662750298));
#58584=CARTESIAN_POINT('Ctrl Pts',(94.5736871890664,66.3092435627285,7.02451974168518));
#58585=CARTESIAN_POINT('Ctrl Pts',(94.5357351330547,66.3259925398747,6.96283151557463));
#58586=CARTESIAN_POINT('Ctrl Pts',(94.4969385085538,66.3283727519126,6.90831569710187));
#58587=CARTESIAN_POINT('Ctrl Pts',(94.7229535531596,66.2415229447387,6.96202179225269));
#58588=CARTESIAN_POINT('Ctrl Pts',(94.7051164011559,66.2672173013999,6.93165396962782));
#58589=CARTESIAN_POINT('Ctrl Pts',(94.6833545387888,66.290795075175,6.89269888797933));
#58590=CARTESIAN_POINT('Ctrl Pts',(94.6250878241848,66.3254879752931,6.82015393730926));
#58591=CARTESIAN_POINT('Ctrl Pts',(94.5900647516503,66.3333476970283,6.79437072055585));
#58592=CARTESIAN_POINT('Ctrl Pts',(94.5531199261847,66.3345720252228,6.76632899463748));
#58593=CARTESIAN_POINT('Ctrl Pts',(94.7348053330762,66.2607792486317,6.77711766194443));
#58594=CARTESIAN_POINT('Ctrl Pts',(94.7134612092549,66.2826826033217,6.76493476085731));
#58595=CARTESIAN_POINT('Ctrl Pts',(94.6871722480712,66.3018317221113,6.75046740138761));
#58596=CARTESIAN_POINT('Ctrl Pts',(94.626648857485,66.3292321306167,6.72057119133157));
#58597=CARTESIAN_POINT('Ctrl Pts',(94.5923880349051,66.3372174242016,6.70573939664426));
#58598=CARTESIAN_POINT('Ctrl Pts',(94.5567232413686,66.3378383292037,6.69151833404965));
#58599=CARTESIAN_POINT('Ctrl Pts',(94.7348079369553,66.2677599369848,6.61717389603965));
#58600=CARTESIAN_POINT('Ctrl Pts',(94.7115227756316,66.2910312699233,6.61818994437847));
#58601=CARTESIAN_POINT('Ctrl Pts',(94.6835838589238,66.3096337182424,6.61900214481247));
#58602=CARTESIAN_POINT('Ctrl Pts',(94.6226796770607,66.3346696711587,6.62009523812342));
#58603=CARTESIAN_POINT('Ctrl Pts',(94.5897428014507,66.3409447668408,6.62036921471778));
#58604=CARTESIAN_POINT('Ctrl Pts',(94.5568214535711,66.3409447668408,6.62036921471778));
#58605=CARTESIAN_POINT('Ctrl Pts',(94.5862620618473,66.0918042903051,7.39767224759648));
#58606=CARTESIAN_POINT('Ctrl Pts',(94.5728088887773,66.1346669479385,7.37469028779247));
#58607=CARTESIAN_POINT('Ctrl Pts',(94.5432689557368,66.2044723191142,7.32332376774633));
#58608=CARTESIAN_POINT('Ctrl Pts',(94.4754726592877,66.2925682436583,7.19171393763487));
#58609=CARTESIAN_POINT('Ctrl Pts',(94.4083241065557,66.3207683370007,7.08248543338013));
#58610=CARTESIAN_POINT('Ctrl Pts',(94.3759904837216,66.3229525368265,7.03245903265778));
#58611=CARTESIAN_POINT('Ctrl Pts',(94.5862620618473,66.0918042903051,7.39767224759648));
#58612=CARTESIAN_POINT('Ctrl Pts',(94.5608080864338,66.0994744646503,7.41234435459419));
#58613=CARTESIAN_POINT('Ctrl Pts',(94.5046427924018,66.1136535966934,7.43858422291577));
#58614=CARTESIAN_POINT('Ctrl Pts',(94.3946878746403,66.1324069762538,7.47075593305739));
#58615=CARTESIAN_POINT('Ctrl Pts',(94.2468477796913,66.1493571629219,7.49584862292732));
#58616=CARTESIAN_POINT('Ctrl Pts',(94.0561584543173,66.1617951914673,7.50950192841288));
#58617=CARTESIAN_POINT('Ctrl Pts',(93.949270810932,66.1632317478553,7.50818215612556));
#58618=CARTESIAN_POINT('Ctrl Pts',(93.8950711760379,66.1632317478553,7.50818215612556));
#58619=CARTESIAN_POINT('Ctrl Pts',(94.5728088887773,66.1346669479385,7.37469028779247));
#58620=CARTESIAN_POINT('Ctrl Pts',(94.5475359831284,66.1399578413114,7.38935824966128));
#58621=CARTESIAN_POINT('Ctrl Pts',(94.4914438183785,66.1503017427454,7.41573254877179));
#58622=CARTESIAN_POINT('Ctrl Pts',(94.380779403488,66.1653547542636,7.44782300814902));
#58623=CARTESIAN_POINT('Ctrl Pts',(94.2329160468816,66.1801299384548,7.47167561675919));
#58624=CARTESIAN_POINT('Ctrl Pts',(94.0497154970928,66.1906967953729,7.4827292964216));
#58625=CARTESIAN_POINT('Ctrl Pts',(93.9473639517695,66.1928538403987,7.4798251715455));
#58626=CARTESIAN_POINT('Ctrl Pts',(93.8950711760379,66.1938752918657,7.47884734449102));
#58627=CARTESIAN_POINT('Ctrl Pts',(94.5432689557368,66.2044723191142,7.32332376774633));
#58628=CARTESIAN_POINT('Ctrl Pts',(94.5177404863594,66.2073677736183,7.33826378587481));
#58629=CARTESIAN_POINT('Ctrl Pts',(94.4605569159403,66.2136719788041,7.36488275689811));
#58630=CARTESIAN_POINT('Ctrl Pts',(94.3460297330583,66.22479408497,7.39562385422828));
#58631=CARTESIAN_POINT('Ctrl Pts',(94.1981230179347,66.2363005563064,7.41522879960869));
#58632=CARTESIAN_POINT('Ctrl Pts',(94.0337215991203,66.2429528186987,7.42063550836003));
#58633=CARTESIAN_POINT('Ctrl Pts',(93.9428292381495,66.2457931185125,7.41512182518722));
#58634=CARTESIAN_POINT('Ctrl Pts',(93.8950711760379,66.2476529753136,7.41233843068258));
#58635=CARTESIAN_POINT('Ctrl Pts',(94.4754726592877,66.2925682436583,7.19171393763487));
#58636=CARTESIAN_POINT('Ctrl Pts',(94.4467815488344,66.2932831486732,7.20903235614607));
#58637=CARTESIAN_POINT('Ctrl Pts',(94.3830413245609,66.295136079887,7.23938959690932));
#58638=CARTESIAN_POINT('Ctrl Pts',(94.2648793446659,66.2977582624785,7.27423448196884));
#58639=CARTESIAN_POINT('Ctrl Pts',(94.1377990730692,66.2984935029018,7.29652059804053));
#58640=CARTESIAN_POINT('Ctrl Pts',(94.0121497535855,66.2981600669924,7.30432233150713));
#58641=CARTESIAN_POINT('Ctrl Pts',(93.9339975259441,66.2997366077102,7.29870880134972));
#58642=CARTESIAN_POINT('Ctrl Pts',(93.8950711760379,66.3006029857002,7.29547526745207));
#58643=CARTESIAN_POINT('Ctrl Pts',(94.4083241065557,66.3207683370007,7.08248543338013));
#58644=CARTESIAN_POINT('Ctrl Pts',(94.3803740552322,66.3198560090927,7.10338117788639));
#58645=CARTESIAN_POINT('Ctrl Pts',(94.3193058714209,66.3182315471453,7.14058747347322));
#58646=CARTESIAN_POINT('Ctrl Pts',(94.2128308349699,66.3164035628656,7.18245519684239));
#58647=CARTESIAN_POINT('Ctrl Pts',(94.1042440908165,66.3153324021757,7.20698881014832));
#58648=CARTESIAN_POINT('Ctrl Pts',(93.993133258698,66.3149804333369,7.21505022191296));
#58649=CARTESIAN_POINT('Ctrl Pts',(93.9271346130628,66.3150872645722,7.21260338434614));
#58650=CARTESIAN_POINT('Ctrl Pts',(93.8950711760379,66.3151489441265,7.21119069029558));
#58651=CARTESIAN_POINT('Ctrl Pts',(94.3759904837216,66.3229525368265,7.03245903265778));
#58652=CARTESIAN_POINT('Ctrl Pts',(94.3483142757056,66.3220148290744,7.0539360711646));
#58653=CARTESIAN_POINT('Ctrl Pts',(94.2880242545562,66.3203524819683,7.09201007954432));
#58654=CARTESIAN_POINT('Ctrl Pts',(94.1857713187729,66.3185135221138,7.13412918490464));
#58655=CARTESIAN_POINT('Ctrl Pts',(94.084812592479,66.3174409668123,7.15869474006747));
#58656=CARTESIAN_POINT('Ctrl Pts',(93.9831093282166,66.3170097617686,7.16857095929173));
#58657=CARTESIAN_POINT('Ctrl Pts',(93.9237617699393,66.3169993307551,7.16880986877835));
#58658=CARTESIAN_POINT('Ctrl Pts',(93.8950711760379,66.3169993307551,7.16880986877836));
#58659=CARTESIAN_POINT('Ctrl Pts',(94.5863865766898,58.7110245118313,7.39770876311141));
#58660=CARTESIAN_POINT('Ctrl Pts',(94.5544129068534,58.7014207397009,7.41601912851973));
#58661=CARTESIAN_POINT('Ctrl Pts',(94.4812523583148,58.684054127466,7.44826102639234));
#58662=CARTESIAN_POINT('Ctrl Pts',(94.3330406308872,58.6614917598334,7.48509923276259));
#58663=CARTESIAN_POINT('Ctrl Pts',(94.1026651780319,58.6422072208332,7.50913250323803));
#58664=CARTESIAN_POINT('Ctrl Pts',(93.9628057073424,58.6394678483629,7.50818205415488));
#58665=CARTESIAN_POINT('Ctrl Pts',(93.8950493585857,58.639468142479,7.50818215614197));
#58666=CARTESIAN_POINT('Ctrl Pts',(94.5571951449459,58.7408398082007,7.44513455235324));
#58667=CARTESIAN_POINT('Ctrl Pts',(94.5246490827587,58.7302015139197,7.45937246063127));
#58668=CARTESIAN_POINT('Ctrl Pts',(94.4512441533396,58.7113970086098,7.48482212797163));
#58669=CARTESIAN_POINT('Ctrl Pts',(94.3038262205632,58.6884116312423,7.51479803212445));
#58670=CARTESIAN_POINT('Ctrl Pts',(94.0844189205332,58.6703766393735,7.53568834990704));
#58671=CARTESIAN_POINT('Ctrl Pts',(93.9576629607183,58.6688347065696,7.5362947490702));
#58672=CARTESIAN_POINT('Ctrl Pts',(93.8950510151194,58.670112097688,7.53751736140648));
#58673=CARTESIAN_POINT('Ctrl Pts',(94.4937386899882,58.8047529525723,7.52304317452489));
#58674=CARTESIAN_POINT('Ctrl Pts',(94.4608004698586,58.7926776150156,7.53166202443401));
#58675=CARTESIAN_POINT('Ctrl Pts',(94.3880296965049,58.7723253394054,7.54719221702643));
#58676=CARTESIAN_POINT('Ctrl Pts',(94.2383664213141,58.7506301818607,7.56884059413949));
#58677=CARTESIAN_POINT('Ctrl Pts',(94.0466647545874,58.7351674002949,7.58417024463953));
#58678=CARTESIAN_POINT('Ctrl Pts',(93.9473243034842,58.7353257261418,7.58617175772442));
#58679=CARTESIAN_POINT('Ctrl Pts',(93.8950543453302,58.7389042002464,7.58834308781729));
#58680=CARTESIAN_POINT('Ctrl Pts',(94.339651580514,58.9571221747241,7.61761064673138));
#58681=CARTESIAN_POINT('Ctrl Pts',(94.3079040340253,58.9415489521941,7.62049449043637));
#58682=CARTESIAN_POINT('Ctrl Pts',(94.238856248413,58.9142791980343,7.62625933827178));
#58683=CARTESIAN_POINT('Ctrl Pts',(94.118700141947,58.8799040343401,7.6331655180363));
#58684=CARTESIAN_POINT('Ctrl Pts',(94.004327572184,58.8539691850233,7.63420685571174));
#58685=CARTESIAN_POINT('Ctrl Pts',(93.9330567139864,58.8538824937075,7.63524029473819));
#58686=CARTESIAN_POINT('Ctrl Pts',(93.8950589409303,58.8579691414008,7.63614607728287));
#58687=CARTESIAN_POINT('Ctrl Pts',(94.2327855376644,59.061326486534,7.6470025413383));
#58688=CARTESIAN_POINT('Ctrl Pts',(94.2094233561952,59.0418646446143,7.64700230915488));
#58689=CARTESIAN_POINT('Ctrl Pts',(94.1595209206107,59.0066706355734,7.64700184501847));
#58690=CARTESIAN_POINT('Ctrl Pts',(94.0756791232075,58.9668365068735,7.64700128898848));
#58691=CARTESIAN_POINT('Ctrl Pts',(93.9863725721223,58.9435912276106,7.64700120513531));
#58692=CARTESIAN_POINT('Ctrl Pts',(93.925671877024,58.9410426665701,7.64700112193246));
#58693=CARTESIAN_POINT('Ctrl Pts',(93.8950613195229,58.9428108726949,7.64700104900686));
#58694=CARTESIAN_POINT('Ctrl Pts',(94.1870510564541,59.1061857107789,7.64700017480992));
#58695=CARTESIAN_POINT('Ctrl Pts',(94.1679400772178,59.0870729808702,7.64700017483796));
#58696=CARTESIAN_POINT('Ctrl Pts',(94.1259554966827,59.052615046888,7.647000174894));
#58697=CARTESIAN_POINT('Ctrl Pts',(94.054105627942,59.0142092259797,7.64700017496116));
#58698=CARTESIAN_POINT('Ctrl Pts',(93.9761435300924,58.9905588110721,7.64700017497128));
#58699=CARTESIAN_POINT('Ctrl Pts',(93.9220906373688,58.9852347714774,7.64700017498132));
#58700=CARTESIAN_POINT('Ctrl Pts',(93.8950624730357,58.9852349160176,7.64700017499013));
#58701=CARTESIAN_POINT('Ctrl Pts',(94.5863762810878,58.7110214194722,7.39771465892822));
#58702=CARTESIAN_POINT('Ctrl Pts',(94.5544050538528,58.7014188756055,7.41602258928716));
#58703=CARTESIAN_POINT('Ctrl Pts',(94.4812470552898,58.684053320183,7.44826234446571));
#58704=CARTESIAN_POINT('Ctrl Pts',(94.3330406308872,58.6614917598334,7.48509923276259));
#58705=CARTESIAN_POINT('Ctrl Pts',(94.1026734208803,58.6422079108352,7.50913164332608));
#58706=CARTESIAN_POINT('Ctrl Pts',(93.9628207196556,58.6394681424316,7.50818215612555));
#58707=CARTESIAN_POINT('Ctrl Pts',(93.8950711760379,58.6394681424316,7.50818215612555));
#58708=CARTESIAN_POINT('Ctrl Pts',(94.5864744435954,58.711118482249,7.39771220542767));
#58709=CARTESIAN_POINT('Ctrl Pts',(94.5661907947491,58.6467556537073,7.36297518124362));
#58710=CARTESIAN_POINT('Ctrl Pts',(94.542658133543,58.5969925025123,7.3189244348606));
#58711=CARTESIAN_POINT('Ctrl Pts',(94.4731159381593,58.5123020085672,7.18881279193767));
#58712=CARTESIAN_POINT('Ctrl Pts',(94.4234419904239,58.4828879744012,7.1043910783617));
#58713=CARTESIAN_POINT('Ctrl Pts',(94.3746455005321,58.4795916361534,7.028892519966));
#58714=CARTESIAN_POINT('Ctrl Pts',(94.5225164808868,58.6918930204778,7.43434876801227));
#58715=CARTESIAN_POINT('Ctrl Pts',(94.5028428866137,58.6363901107132,7.39959827554183));
#58716=CARTESIAN_POINT('Ctrl Pts',(94.477261914831,58.5895617663926,7.35651050216167));
#58717=CARTESIAN_POINT('Ctrl Pts',(94.4015570930645,58.5107765714563,7.23268352869948));
#58718=CARTESIAN_POINT('Ctrl Pts',(94.3520650282313,58.4851456914273,7.15610129980373));
#58719=CARTESIAN_POINT('Ctrl Pts',(94.3041925846611,58.4819456251608,7.08280773229366));
#58720=CARTESIAN_POINT('Ctrl Pts',(94.4456135984011,58.6760512226055,7.4627068554462));
#58721=CARTESIAN_POINT('Ctrl Pts',(94.4230981998025,58.6249371978127,7.428771190901));
#58722=CARTESIAN_POINT('Ctrl Pts',(94.3905255417602,58.579868815321,7.38529565321214));
#58723=CARTESIAN_POINT('Ctrl Pts',(94.3071544112326,58.5077544078168,7.26534746182236));
#58724=CARTESIAN_POINT('Ctrl Pts',(94.263784753965,58.4868690213562,7.19557204445703));
#58725=CARTESIAN_POINT('Ctrl Pts',(94.2196595741327,58.4836663844425,7.12221959944801));
#58726=CARTESIAN_POINT('Ctrl Pts',(94.1931775879024,58.6481417432213,7.50329823232227));
#58727=CARTESIAN_POINT('Ctrl Pts',(94.1745286500018,58.6031603035514,7.46595776987327));
#58728=CARTESIAN_POINT('Ctrl Pts',(94.1483823303066,58.5634855838743,7.41809081327178));
#58729=CARTESIAN_POINT('Ctrl Pts',(94.0973445049128,58.5053612974447,7.30129818257174));
#58730=CARTESIAN_POINT('Ctrl Pts',(94.0754917052267,58.4886286438318,7.23587402509194));
#58731=CARTESIAN_POINT('Ctrl Pts',(94.0497581046446,58.4854650641279,7.16341613725778));
#58732=CARTESIAN_POINT('Ctrl Pts',(94.0305786095415,58.6395173297866,7.50822923631046));
#58733=CARTESIAN_POINT('Ctrl Pts',(94.0233832396798,58.5971058347865,7.4676402085701));
#58734=CARTESIAN_POINT('Ctrl Pts',(94.0140867336752,58.5598222909079,7.41754528787729));
#58735=CARTESIAN_POINT('Ctrl Pts',(93.9920071523272,58.5053530630448,7.30155407477791));
#58736=CARTESIAN_POINT('Ctrl Pts',(93.9790611965017,58.4886159997277,7.23558442749209));
#58737=CARTESIAN_POINT('Ctrl Pts',(93.9663361095883,58.4855908338408,7.16629673727625));
#58738=CARTESIAN_POINT('Ctrl Pts',(93.8950711760379,58.6395218027268,7.50823351694922));
#58739=CARTESIAN_POINT('Ctrl Pts',(93.8950711760379,58.5932523676584,7.46395350519805));
#58740=CARTESIAN_POINT('Ctrl Pts',(93.8950711760379,58.5556163426901,7.41068995839249));
#58741=CARTESIAN_POINT('Ctrl Pts',(93.8950711760379,58.5030337490651,7.29391915758429));
#58742=CARTESIAN_POINT('Ctrl Pts',(93.8950711760379,58.4883917350971,7.23044792297564));
#58743=CARTESIAN_POINT('Ctrl Pts',(93.8950711760379,58.4855992742785,7.16649005508411));
#58744=CARTESIAN_POINT('Ctrl Pts',(94.5863762810878,58.7110214194722,7.39771465892822));
#58745=CARTESIAN_POINT('Ctrl Pts',(94.5729395941451,58.6684030643832,7.37470075479609));
#58746=CARTESIAN_POINT('Ctrl Pts',(94.5434330746583,58.5980643019409,7.32262164836634));
#58747=CARTESIAN_POINT('Ctrl Pts',(94.4757766475466,58.5101084827828,7.19112372510067));
#58748=CARTESIAN_POINT('Ctrl Pts',(94.4086667642772,58.4818981397931,7.08172013856488));
#58749=CARTESIAN_POINT('Ctrl Pts',(94.3763331414431,58.4797139399672,7.03169373784253));
#58750=CARTESIAN_POINT('Ctrl Pts',(94.5863762810878,58.7110214194722,7.39771465892822));
#58751=CARTESIAN_POINT('Ctrl Pts',(94.6082699931157,58.6886601970221,7.36214630047018));
#58752=CARTESIAN_POINT('Ctrl Pts',(94.647301215523,58.6475511056734,7.28157986318213));
#58753=CARTESIAN_POINT('Ctrl Pts',(94.6960251752149,58.5934343381177,7.11510833851202));
#58754=CARTESIAN_POINT('Ctrl Pts',(94.7339543092282,58.5464723472128,6.85941877046453));
#58755=CARTESIAN_POINT('Ctrl Pts',(94.7347766952966,58.5383999970156,6.69713828764211));
#58756=CARTESIAN_POINT('Ctrl Pts',(94.7347766952966,58.5349087357884,6.61717525902572));
#58757=CARTESIAN_POINT('Ctrl Pts',(94.5729395941451,58.6684030643832,7.37470075479609));
#58758=CARTESIAN_POINT('Ctrl Pts',(94.5948965179352,58.6503297337277,7.33896391394705));
#58759=CARTESIAN_POINT('Ctrl Pts',(94.634626956601,58.6167035518514,7.25827207292608));
#58760=CARTESIAN_POINT('Ctrl Pts',(94.684731625892,58.5718038085815,7.09131649938159));
#58761=CARTESIAN_POINT('Ctrl Pts',(94.7208810665955,58.5314836385604,6.84459809025753));
#58762=CARTESIAN_POINT('Ctrl Pts',(94.7199927966309,58.523440505238,6.69343912999216));
#58763=CARTESIAN_POINT('Ctrl Pts',(94.719350018428,58.5194967416979,6.61784816121982));
#58764=CARTESIAN_POINT('Ctrl Pts',(94.5434330746583,58.5980643019409,7.32262164836634));
#58765=CARTESIAN_POINT('Ctrl Pts',(94.5664353672448,58.5864645163832,7.28649862545037));
#58766=CARTESIAN_POINT('Ctrl Pts',(94.6086027220481,58.5648077903672,7.20566879905027));
#58767=CARTESIAN_POINT('Ctrl Pts',(94.6609408127033,58.5326698008371,7.03467547289043));
#58768=CARTESIAN_POINT('Ctrl Pts',(94.6906773597973,58.5031354373861,6.81090043443687));
#58769=CARTESIAN_POINT('Ctrl Pts',(94.6862600130354,58.4967595025444,6.68498820056531));
#58770=CARTESIAN_POINT('Ctrl Pts',(94.6844363341399,58.4927321075493,6.61901673038335));
#58771=CARTESIAN_POINT('Ctrl Pts',(94.4757766475466,58.5101084827828,7.19112372510067));
#58772=CARTESIAN_POINT('Ctrl Pts',(94.5036256562247,58.5056839932311,7.15427379511478));
#58773=CARTESIAN_POINT('Ctrl Pts',(94.5525666047374,58.4966092165113,7.07287726320076));
#58774=CARTESIAN_POINT('Ctrl Pts',(94.6057719220573,58.4824188376686,6.92024563928761));
#58775=CARTESIAN_POINT('Ctrl Pts',(94.6289731242952,58.4743462211245,6.76781351266052));
#58776=CARTESIAN_POINT('Ctrl Pts',(94.6255476311185,58.4701688656161,6.6703990865697));
#58777=CARTESIAN_POINT('Ctrl Pts',(94.6234478028683,58.4674938748372,6.62011865542091));
#58778=CARTESIAN_POINT('Ctrl Pts',(94.4086667642772,58.4818981397931,7.08172013856488));
#58779=CARTESIAN_POINT('Ctrl Pts',(94.4415140786442,58.4805734353221,7.05137941794034));
#58780=CARTESIAN_POINT('Ctrl Pts',(94.4984434684892,58.4776915529168,6.9853734589911));
#58781=CARTESIAN_POINT('Ctrl Pts',(94.5571561830324,58.472512349592,6.86675020031357));
#58782=CARTESIAN_POINT('Ctrl Pts',(94.5817996127963,58.4671188412363,6.74321854944942));
#58783=CARTESIAN_POINT('Ctrl Pts',(94.580725641302,58.4635251895702,6.66091039422701));
#58784=CARTESIAN_POINT('Ctrl Pts',(94.5798166156499,58.4617551234462,6.62036921471775));
#58785=CARTESIAN_POINT('Ctrl Pts',(94.3763331414431,58.4797139399672,7.03169373784253));
#58786=CARTESIAN_POINT('Ctrl Pts',(94.4115681625267,58.478539393347,7.00479219742858));
#58787=CARTESIAN_POINT('Ctrl Pts',(94.4719665183853,58.4759480173372,6.94543992885186));
#58788=CARTESIAN_POINT('Ctrl Pts',(94.5323086931384,58.471304410901,6.83908385573609));
#58789=CARTESIAN_POINT('Ctrl Pts',(94.5573043791848,58.4665217080951,6.7295419519823));
#58790=CARTESIAN_POINT('Ctrl Pts',(94.558,58.4633194561076,6.65619832323445));
#58791=CARTESIAN_POINT('Ctrl Pts',(94.558,58.4617551234462,6.62036921471775));
#58792=CARTESIAN_POINT('Ctrl Pts',(94.5863762810878,58.7110214194722,7.39771465892822));
#58793=CARTESIAN_POINT('Ctrl Pts',(94.5966264434491,58.7005523788445,7.38106232292168));
#58794=CARTESIAN_POINT('Ctrl Pts',(94.6064812672729,58.6903742384553,7.36348604642513));
#58795=CARTESIAN_POINT('Ctrl Pts',(94.6158888020617,58.6805369178699,7.34455892806211));
#58796=CARTESIAN_POINT('Ctrl Pts',(94.6235838742224,58.6724902942357,7.32907713130389));
#58797=CARTESIAN_POINT('Ctrl Pts',(94.630980301946,58.6646711810496,7.31269024100446));
#58798=CARTESIAN_POINT('Ctrl Pts',(94.6380626666719,58.6570968918456,7.29519936396274));
#58799=CARTESIAN_POINT('Ctrl Pts',(94.6419298301467,58.6529611242467,7.28564887010161));
#58800=CARTESIAN_POINT('Ctrl Pts',(94.6457027300974,58.6488990959107,7.27577230206711));
#58801=CARTESIAN_POINT('Ctrl Pts',(94.6493830055689,58.6449095785414,7.26553632719849));
#58802=CARTESIAN_POINT('Ctrl Pts',(94.656226750243,58.6374907756665,7.2465017742057));
#58803=CARTESIAN_POINT('Ctrl Pts',(94.6627567147186,58.630316004641,7.22621388944677));
#58804=CARTESIAN_POINT('Ctrl Pts',(94.669026141093,58.6233292003933,7.20430738452244));
#58805=CARTESIAN_POINT('Ctrl Pts',(94.6746146124253,58.6171012693339,7.18478025916072));
#58806=CARTESIAN_POINT('Ctrl Pts',(94.6799958561432,58.6110228684839,7.16396746778687));
#58807=CARTESIAN_POINT('Ctrl Pts',(94.6852007604913,58.6050592115982,7.14156974270662));
#58808=CARTESIAN_POINT('Ctrl Pts',(94.6882687669386,58.6015439620275,7.12836750874493));
#58809=CARTESIAN_POINT('Ctrl Pts',(94.6912753890822,58.5980686617229,7.11461378903459));
#58810=CARTESIAN_POINT('Ctrl Pts',(94.6942260376019,58.5946268008929,7.10023866461571));
#58811=CARTESIAN_POINT('Ctrl Pts',(94.6979291411356,58.5903072193103,7.08219769034209));
#58812=CARTESIAN_POINT('Ctrl Pts',(94.7014170198195,58.5861730255937,7.06318230447311));
#58813=CARTESIAN_POINT('Ctrl Pts',(94.704646985877,58.5822624216683,7.04344684808174));
#58814=CARTESIAN_POINT('Ctrl Pts',(94.7081709354068,58.5779958843058,7.02191511956466));
#58815=CARTESIAN_POINT('Ctrl Pts',(94.711387694627,58.5739958270878,6.99952757117479));
#58816=CARTESIAN_POINT('Ctrl Pts',(94.7142703108381,58.5702911729763,6.97667429320085));
#58817=CARTESIAN_POINT('Ctrl Pts',(94.7175908732245,58.566023683239,6.9503489936503));
#58818=CARTESIAN_POINT('Ctrl Pts',(94.7204676991765,58.562148872643,6.92340890820751));
#58819=CARTESIAN_POINT('Ctrl Pts',(94.7229011424018,58.5586753881453,6.89649069729924));
#58820=CARTESIAN_POINT('Ctrl Pts',(94.7239704087521,58.5571491227888,6.88466270935402));
#58821=CARTESIAN_POINT('Ctrl Pts',(94.7249545880859,58.5556998584539,6.87283908854159));
#58822=CARTESIAN_POINT('Ctrl Pts',(94.7258558874071,58.5543261439491,6.86107297211408));
#58823=CARTESIAN_POINT('Ctrl Pts',(94.727900443322,58.551209935992,6.83438208000646));
#58824=CARTESIAN_POINT('Ctrl Pts',(94.7295291929791,58.5484752694434,6.80793483576807));
#58825=CARTESIAN_POINT('Ctrl Pts',(94.7308178182085,58.5460639350058,6.78167633784184));
#58826=CARTESIAN_POINT('Ctrl Pts',(94.7321794201566,58.5435160431962,6.75393078303448));
#58827=CARTESIAN_POINT('Ctrl Pts',(94.7331609359529,58.5413290309804,6.72639126513858));
#58828=CARTESIAN_POINT('Ctrl Pts',(94.7338104109892,58.5394733931337,6.69898844672519));
#58829=CARTESIAN_POINT('Ctrl Pts',(94.7343407636393,58.5379581040236,6.67661167078223));
#58830=CARTESIAN_POINT('Ctrl Pts',(94.7346487876237,58.5366645551599,6.65432474682043));
#58831=CARTESIAN_POINT('Ctrl Pts',(94.7347444732577,58.5355951114927,6.63212228227283));
#58832=CARTESIAN_POINT('Ctrl Pts',(94.7347659651859,58.5353549039979,6.6271353918446));
#58833=CARTESIAN_POINT('Ctrl Pts',(94.7347766952966,58.5351260664508,6.62215294956369));
#58834=CARTESIAN_POINT('Ctrl Pts',(94.7347766952966,58.5349087357884,6.61717525902572));
#58835=CARTESIAN_POINT('Ctrl Pts',(94.5862339049521,58.7110551395625,7.39785701287905));
#58836=CARTESIAN_POINT('Ctrl Pts',(94.6506347896848,58.7303858845996,7.36100545044072));
#58837=CARTESIAN_POINT('Ctrl Pts',(94.6992168958222,58.7528712270029,7.31485349640601));
#58838=CARTESIAN_POINT('Ctrl Pts',(94.7809982276085,58.8193372003439,7.17783309052665));
#58839=CARTESIAN_POINT('Ctrl Pts',(94.808,58.8669269016597,7.08960178181914));
#58840=CARTESIAN_POINT('Ctrl Pts',(94.808,58.9138257107112,7.01193362389682));
#58841=CARTESIAN_POINT('Ctrl Pts',(94.6300662991998,58.6663074052282,7.32670203744894));
#58842=CARTESIAN_POINT('Ctrl Pts',(94.6806759777544,58.6853725837708,7.28960948949405));
#58843=CARTESIAN_POINT('Ctrl Pts',(94.7202545058215,58.705418081097,7.24172249103349));
#58844=CARTESIAN_POINT('Ctrl Pts',(94.787259360416,58.7621237015598,7.10628467159318));
#58845=CARTESIAN_POINT('Ctrl Pts',(94.808,58.8022344472671,7.02681076293627));
#58846=CARTESIAN_POINT('Ctrl Pts',(94.808,58.8418075383161,6.9599393006864));
#58847=CARTESIAN_POINT('Ctrl Pts',(94.6652761676575,58.6283131730109,7.24107381950236));
#58848=CARTESIAN_POINT('Ctrl Pts',(94.7054956760762,58.6446071887786,7.20083981410246));
#58849=CARTESIAN_POINT('Ctrl Pts',(94.739057960723,58.661645496743,7.14673046558073));
#58850=CARTESIAN_POINT('Ctrl Pts',(94.7937759788081,58.7127773559381,7.01318012887593));
#58851=CARTESIAN_POINT('Ctrl Pts',(94.808,58.7486317842845,6.9494977538368));
#58852=CARTESIAN_POINT('Ctrl Pts',(94.808,58.7854243850927,6.893409648907));
#58853=CARTESIAN_POINT('Ctrl Pts',(94.7230782661394,58.5609117951787,6.95956016585033));
#58854=CARTESIAN_POINT('Ctrl Pts',(94.7475640029788,58.5777378894725,6.9276663093634));
#58855=CARTESIAN_POINT('Ctrl Pts',(94.7695102540734,58.59805712345,6.88734315486232));
#58856=CARTESIAN_POINT('Ctrl Pts',(94.8011451545095,58.6531126184573,6.81081659940979));
#58857=CARTESIAN_POINT('Ctrl Pts',(94.808,58.6868976118365,6.78263048695564));
#58858=CARTESIAN_POINT('Ctrl Pts',(94.808,58.7225890083485,6.75313104777671));
#58859=CARTESIAN_POINT('Ctrl Pts',(94.734748667716,58.5418640475909,6.7771205358853));
#58860=CARTESIAN_POINT('Ctrl Pts',(94.7561042896561,58.5625938751779,6.76247797220379));
#58861=CARTESIAN_POINT('Ctrl Pts',(94.7746073973402,58.5881776429937,6.74559560382002));
#58862=CARTESIAN_POINT('Ctrl Pts',(94.8006785040734,58.6472852388799,6.7114650022502));
#58863=CARTESIAN_POINT('Ctrl Pts',(94.808,58.6808664641282,6.6948968517005));
#58864=CARTESIAN_POINT('Ctrl Pts',(94.808,58.7158897823147,6.67924312788302));
#58865=CARTESIAN_POINT('Ctrl Pts',(94.7347461188565,58.5348781938032,6.61717659251759));
#58866=CARTESIAN_POINT('Ctrl Pts',(94.7580445288083,58.5581462719989,6.61616068628391));
#58867=CARTESIAN_POINT('Ctrl Pts',(94.7766675489732,58.5860656732814,6.61494169889847));
#58868=CARTESIAN_POINT('Ctrl Pts',(94.8017274701323,58.6469274455684,6.61228441653333));
#58869=CARTESIAN_POINT('Ctrl Pts',(94.808,58.6798414592479,6.61084735966119));
#58870=CARTESIAN_POINT('Ctrl Pts',(94.808,58.7127388472479,6.60941102868189));
#58871=CARTESIAN_POINT('Ctrl Pts',(94.5863762810878,58.7110214194722,7.39771465892822));
#58872=CARTESIAN_POINT('Ctrl Pts',(94.6290045840678,58.7238248112944,7.37330408511629));
#58873=CARTESIAN_POINT('Ctrl Pts',(94.6981081677696,58.7520145911541,7.31881434588369));
#58874=CARTESIAN_POINT('Ctrl Pts',(94.7834230715616,58.8165792550033,7.1798911232351));
#58875=CARTESIAN_POINT('Ctrl Pts',(94.808,58.8809233944935,7.06619753329419));
#58876=CARTESIAN_POINT('Ctrl Pts',(94.808,58.911989345484,7.01474868213185));
#58877=CARTESIAN_POINT('Ctrl Pts',(94.5863762810878,58.7110214194722,7.39771465892822));
#58878=CARTESIAN_POINT('Ctrl Pts',(94.5964537962948,58.7429851857889,7.41497508702732));
#58879=CARTESIAN_POINT('Ctrl Pts',(94.6147160342611,58.8152733388763,7.44482691690897));
#58880=CARTESIAN_POINT('Ctrl Pts',(94.6384811951099,58.9647617652381,7.47945361990966));
#58881=CARTESIAN_POINT('Ctrl Pts',(94.6588470476989,59.191536797948,7.50172259717405));
#58882=CARTESIAN_POINT('Ctrl Pts',(94.6615533905933,59.3311153458548,7.50055356568895));
#58883=CARTESIAN_POINT('Ctrl Pts',(94.6615533905933,59.3981534942849,7.50055356568895));
#58884=CARTESIAN_POINT('Ctrl Pts',(94.6290045840678,58.7238248112944,7.37330408511629));
#58885=CARTESIAN_POINT('Ctrl Pts',(94.6361677738397,58.755640101467,7.39063810987152));
#58886=CARTESIAN_POINT('Ctrl Pts',(94.6499905906222,58.8279262355911,7.4207663790914));
#58887=CARTESIAN_POINT('Ctrl Pts',(94.6703229945008,58.9794979978224,7.45494922677072));
#58888=CARTESIAN_POINT('Ctrl Pts',(94.688157021193,59.2008397121603,7.47422702735722));
#58889=CARTESIAN_POINT('Ctrl Pts',(94.6911211879248,59.3335733818359,7.47098576835745));
#58890=CARTESIAN_POINT('Ctrl Pts',(94.6924067443305,59.3981534942849,7.46970021195174));
#58891=CARTESIAN_POINT('Ctrl Pts',(94.6981081677696,58.7520145911541,7.31881434588369));
#58892=CARTESIAN_POINT('Ctrl Pts',(94.7023904957457,58.7842798864895,7.33657220774893));
#58893=CARTESIAN_POINT('Ctrl Pts',(94.7116054289919,58.8581207492262,7.36696952273569));
#58894=CARTESIAN_POINT('Ctrl Pts',(94.7283479397607,59.0168852513882,7.39811646140861));
#58895=CARTESIAN_POINT('Ctrl Pts',(94.7407660834932,59.2235476578178,7.41006404546305));
#58896=CARTESIAN_POINT('Ctrl Pts',(94.7436951557784,59.339349712328,7.40352020116649));
#58897=CARTESIAN_POINT('Ctrl Pts',(94.7459870091675,59.3981534942849,7.39987284337549));
#58898=CARTESIAN_POINT('Ctrl Pts',(94.7834230715616,58.8165792550033,7.1798911232351));
#58899=CARTESIAN_POINT('Ctrl Pts',(94.7852723450527,58.8531386972593,7.20068906638532));
#58900=CARTESIAN_POINT('Ctrl Pts',(94.7894647407048,58.9364976611905,7.23565034030766));
#58901=CARTESIAN_POINT('Ctrl Pts',(94.7941132320098,59.0935368729498,7.27199498014266));
#58902=CARTESIAN_POINT('Ctrl Pts',(94.7941381949881,59.2527062495564,7.28825171118805));
#58903=CARTESIAN_POINT('Ctrl Pts',(94.7955530764169,59.3503718659389,7.28209543733257));
#58904=CARTESIAN_POINT('Ctrl Pts',(94.7965115627714,59.3981534942849,7.27789578083222));
#58905=CARTESIAN_POINT('Ctrl Pts',(94.808,58.8809233944935,7.06619753329419));
#58906=CARTESIAN_POINT('Ctrl Pts',(94.808,58.916938289304,7.09167766980915));
#58907=CARTESIAN_POINT('Ctrl Pts',(94.808,58.9975935697569,7.13560030435723));
#58908=CARTESIAN_POINT('Ctrl Pts',(94.808,59.1354974355439,7.17912706680348));
#58909=CARTESIAN_POINT('Ctrl Pts',(94.808,59.2747499556021,7.19522977242357));
#58910=CARTESIAN_POINT('Ctrl Pts',(94.808,59.3587981411112,7.19245145769969));
#58911=CARTESIAN_POINT('Ctrl Pts',(94.808,59.3981534942849,7.19063340639553));
#58912=CARTESIAN_POINT('Ctrl Pts',(94.808,58.911989345484,7.01474868213185));
#58913=CARTESIAN_POINT('Ctrl Pts',(94.808,58.9478398101035,7.04094117720997));
#58914=CARTESIAN_POINT('Ctrl Pts',(94.808,59.0278510036012,7.08582679668873));
#58915=CARTESIAN_POINT('Ctrl Pts',(94.808,59.1588409549314,7.12915039381941));
#58916=CARTESIAN_POINT('Ctrl Pts',(94.808,59.2872300901693,7.14642775813383));
#58917=CARTESIAN_POINT('Ctrl Pts',(94.808,59.3629399425792,7.14700017509567));
#58918=CARTESIAN_POINT('Ctrl Pts',(94.808,59.3981534942849,7.14700017509568));
#58919=CARTESIAN_POINT('Ctrl Pts',(94.5884292616574,51.8156338881246,7.39545240908611));
#58920=CARTESIAN_POINT('Ctrl Pts',(94.5993865537895,51.7846497191767,7.41279209563598));
#58921=CARTESIAN_POINT('Ctrl Pts',(94.6193002352633,51.7139478751639,7.44338937053141));
#58922=CARTESIAN_POINT('Ctrl Pts',(94.6440849967355,51.5711466614163,7.47835210093589));
#58923=CARTESIAN_POINT('Ctrl Pts',(94.6626985677635,51.3514304436023,7.50138827010357));
#58924=CARTESIAN_POINT('Ctrl Pts',(94.6615613474879,51.2192264465959,7.50054536778433));
#58925=CARTESIAN_POINT('Ctrl Pts',(94.6615618379374,51.1559617881597,7.5005451181858));
#58926=CARTESIAN_POINT('Ctrl Pts',(94.5599181834058,51.7871026714872,7.44316092595774));
#58927=CARTESIAN_POINT('Ctrl Pts',(94.5718974674593,51.755713266713,7.45655444111599));
#58928=CARTESIAN_POINT('Ctrl Pts',(94.5932260205689,51.685035506917,7.48058551489043));
#58929=CARTESIAN_POINT('Ctrl Pts',(94.6182920045565,51.5430879657164,7.50902689203156));
#58930=CARTESIAN_POINT('Ctrl Pts',(94.6349477580151,51.3336313670575,7.52931653124762));
#58931=CARTESIAN_POINT('Ctrl Pts',(94.6319913906634,51.2140649339061,7.53011666233875));
#58932=CARTESIAN_POINT('Ctrl Pts',(94.6307059402677,51.1559636728864,7.53140249879867));
#58933=CARTESIAN_POINT('Ctrl Pts',(94.4978224341873,51.7257754341378,7.52163879228927));
#58934=CARTESIAN_POINT('Ctrl Pts',(94.511347352476,51.6942422702205,7.52965009857402));
#58935=CARTESIAN_POINT('Ctrl Pts',(94.5344156707127,51.6246288642141,7.5441955225503));
#58936=CARTESIAN_POINT('Ctrl Pts',(94.558135539363,51.4803652511663,7.56507677695065));
#58937=CARTESIAN_POINT('Ctrl Pts',(94.5703928672295,51.2967293757303,7.58045480174734));
#58938=CARTESIAN_POINT('Ctrl Pts',(94.5645230057547,51.2036545342184,7.58269402579771));
#58939=CARTESIAN_POINT('Ctrl Pts',(94.5608750474384,51.1559674742669,7.58498648396968));
#58940=CARTESIAN_POINT('Ctrl Pts',(94.3477801423767,51.5808601191972,7.61726925437737));
#58941=CARTESIAN_POINT('Ctrl Pts',(94.3656161174094,51.550194969772,7.61997314838735));
#58942=CARTESIAN_POINT('Ctrl Pts',(94.3964226449696,51.4833488836223,7.62552236490996));
#58943=CARTESIAN_POINT('Ctrl Pts',(94.4307984469777,51.3647609683535,7.63240131712806));
#58944=CARTESIAN_POINT('Ctrl Pts',(94.4493921471797,51.2544398909429,7.63345537730056));
#58945=CARTESIAN_POINT('Ctrl Pts',(94.4430944960309,51.1894459320804,7.63455338511263));
#58946=CARTESIAN_POINT('Ctrl Pts',(94.4388940725999,51.15597266239,7.63551208778187));
#58947=CARTESIAN_POINT('Ctrl Pts',(94.2423717794333,51.4783488908228,7.64700017509568));
#58948=CARTESIAN_POINT('Ctrl Pts',(94.2643642789366,51.4554290460757,7.64700017509568));
#58949=CARTESIAN_POINT('Ctrl Pts',(94.302787230889,51.4064120700418,7.64700017509567));
#58950=CARTESIAN_POINT('Ctrl Pts',(94.3412516564066,51.3222952849529,7.64700017509568));
#58951=CARTESIAN_POINT('Ctrl Pts',(94.3564331008516,51.2370181379678,7.64700017509567));
#58952=CARTESIAN_POINT('Ctrl Pts',(94.3534509197916,51.1825140315254,7.64700017509567));
#58953=CARTESIAN_POINT('Ctrl Pts',(94.3516325676034,51.15597519343,7.64700017509567));
#58954=CARTESIAN_POINT('Ctrl Pts',(94.1966412170233,51.43380285804,7.64700017509568));
#58955=CARTESIAN_POINT('Ctrl Pts',(94.218337772858,51.4150017541837,7.64700017509568));
#58956=CARTESIAN_POINT('Ctrl Pts',(94.2558082307113,51.3736199790044,7.64700017509567));
#58957=CARTESIAN_POINT('Ctrl Pts',(94.2922527242429,51.3011671240396,7.64700017509568));
#58958=CARTESIAN_POINT('Ctrl Pts',(94.3076433547325,51.2272460250468,7.64700017509567));
#58959=CARTESIAN_POINT('Ctrl Pts',(94.3080000434372,51.1791922280302,7.64700017509567));
#58960=CARTESIAN_POINT('Ctrl Pts',(94.3079999999921,51.1559764063494,7.64700017509567));
#58961=CARTESIAN_POINT('Ctrl Pts',(94.5884254558468,51.8156147675983,7.39547179834278));
#58962=CARTESIAN_POINT('Ctrl Pts',(94.5931682595657,51.8022029766883,7.40297647900481));
#58963=CARTESIAN_POINT('Ctrl Pts',(94.5978013921954,51.7880490451398,7.41019211300383));
#58964=CARTESIAN_POINT('Ctrl Pts',(94.6022613296179,51.7729166705765,7.4170422088883));
#58965=CARTESIAN_POINT('Ctrl Pts',(94.6058903623183,51.7606035197579,7.42261610367892));
#58966=CARTESIAN_POINT('Ctrl Pts',(94.6094050768816,51.7476414477541,7.42794851724617));
#58967=CARTESIAN_POINT('Ctrl Pts',(94.6127795567466,51.7339352684272,7.43301229810028));
#58968=CARTESIAN_POINT('Ctrl Pts',(94.614837884504,51.7255749253566,7.43610104691676));
#58969=CARTESIAN_POINT('Ctrl Pts',(94.6168441796619,51.7169384403944,7.43909009390718));
#58970=CARTESIAN_POINT('Ctrl Pts',(94.6187938380881,51.7080137113963,7.44197555333199));
#58971=CARTESIAN_POINT('Ctrl Pts',(94.6222015363025,51.6924146799645,7.44701888543457));
#58972=CARTESIAN_POINT('Ctrl Pts',(94.6254467883778,51.6759088478756,7.45175530394769));
#58973=CARTESIAN_POINT('Ctrl Pts',(94.6285573955327,51.658204325146,7.45622209216702));
#58974=CARTESIAN_POINT('Ctrl Pts',(94.6313242665,51.6424562324132,7.46019528004506));
#58975=CARTESIAN_POINT('Ctrl Pts',(94.6339844885867,51.6257601345077,7.46395494403931));
#58976=CARTESIAN_POINT('Ctrl Pts',(94.63655272039,51.6078721413485,7.46751831029407));
#58977=CARTESIAN_POINT('Ctrl Pts',(94.6387855768334,51.592320071347,7.4706163504678));
#58978=CARTESIAN_POINT('Ctrl Pts',(94.6409488290949,51.5758669350613,7.47356589089089));
#58979=CARTESIAN_POINT('Ctrl Pts',(94.6430493432716,51.5583207616534,7.47637299114099));
#58980=CARTESIAN_POINT('Ctrl Pts',(94.6449465836438,51.5424725903161,7.47890843888167));
#58981=CARTESIAN_POINT('Ctrl Pts',(94.6466988315812,51.5257638349204,7.48123270984104));
#58982=CARTESIAN_POINT('Ctrl Pts',(94.648290284363,51.508449701372,7.48333198601152));
#58983=CARTESIAN_POINT('Ctrl Pts',(94.6500619044263,51.4891754465996,7.48566891980231));
#58984=CARTESIAN_POINT('Ctrl Pts',(94.6516341562548,51.4691523218014,7.4877268915058));
#58985=CARTESIAN_POINT('Ctrl Pts',(94.6530048625839,51.4487976138014,7.48951381464121));
#58986=CARTESIAN_POINT('Ctrl Pts',(94.6546956900409,51.4236891726738,7.49171806411238));
#58987=CARTESIAN_POINT('Ctrl Pts',(94.6560795267383,51.3980812056731,7.49350945472883));
#58988=CARTESIAN_POINT('Ctrl Pts',(94.657185454958,51.3728031947489,7.49494834195828));
#58989=CARTESIAN_POINT('Ctrl Pts',(94.6574478531426,51.3668056046163,7.49528973970018));
#58990=CARTESIAN_POINT('Ctrl Pts',(94.6576947340731,51.3608265191657,7.4956114680039));
#58991=CARTESIAN_POINT('Ctrl Pts',(94.6579266978188,51.3548766822072,7.49591462242406));
#58992=CARTESIAN_POINT('Ctrl Pts',(94.6588231894121,51.3318818008276,7.49708625115605));
#58993=CARTESIAN_POINT('Ctrl Pts',(94.6595111954093,51.3092953665987,7.49797445458321));
#58994=CARTESIAN_POINT('Ctrl Pts',(94.6600413042569,51.2870711914453,7.49865272219957));
#58995=CARTESIAN_POINT('Ctrl Pts',(94.6605787046396,51.264541327461,7.4993403192436));
#58996=CARTESIAN_POINT('Ctrl Pts',(94.6609533258172,51.2423786957131,7.49981138382683));
#58997=CARTESIAN_POINT('Ctrl Pts',(94.6611971192757,51.2205362277226,7.50011488536949));
#58998=CARTESIAN_POINT('Ctrl Pts',(94.6613947085664,51.2028333829226,7.50036086676264));
#58999=CARTESIAN_POINT('Ctrl Pts',(94.6615058680333,51.1853396468944,7.50049610039668));
#59000=CARTESIAN_POINT('Ctrl Pts',(94.6615410889971,51.1680656380944,7.50053871820227));
#59001=CARTESIAN_POINT('Ctrl Pts',(94.6615493250473,51.1640262936709,7.50054868392577));
#59002=CARTESIAN_POINT('Ctrl Pts',(94.6615533905933,51.159999180665,7.50055356568895));
#59003=CARTESIAN_POINT('Ctrl Pts',(94.6615533905933,51.1559848803194,7.50055356568895));
#59004=CARTESIAN_POINT('Ctrl Pts',(94.5883155776694,51.8157176922054,7.39547459057425));
#59005=CARTESIAN_POINT('Ctrl Pts',(94.6534369796772,51.7964259281761,7.35836259031405));
#59006=CARTESIAN_POINT('Ctrl Pts',(94.7019968309847,51.7739550049906,7.31161530142891));
#59007=CARTESIAN_POINT('Ctrl Pts',(94.7816598819346,51.7081809563783,7.17430494944655));
#59008=CARTESIAN_POINT('Ctrl Pts',(94.808,51.6613363581606,7.08585318459167));
#59009=CARTESIAN_POINT('Ctrl Pts',(94.808,51.6148342359089,7.00820767628888));
#59010=CARTESIAN_POINT('Ctrl Pts',(94.6102517777536,51.7537386301291,7.43016742072796));
#59011=CARTESIAN_POINT('Ctrl Pts',(94.6659766954326,51.7346952123022,7.39338155955858));
#59012=CARTESIAN_POINT('Ctrl Pts',(94.7109779821328,51.7103598169001,7.34771574261958));
#59013=CARTESIAN_POINT('Ctrl Pts',(94.7848834190927,51.6388278738334,7.217148700985));
#59014=CARTESIAN_POINT('Ctrl Pts',(94.808,51.5921002967736,7.13701146553379));
#59015=CARTESIAN_POINT('Ctrl Pts',(94.808,51.5464012201805,7.06159314401076));
#59016=CARTESIAN_POINT('Ctrl Pts',(94.6285145489992,51.6792325357231,7.45707872833509));
#59017=CARTESIAN_POINT('Ctrl Pts',(94.6787404356169,51.6574628968609,7.42118515901892));
#59018=CARTESIAN_POINT('Ctrl Pts',(94.7218423652828,51.626804059905,7.37513248818196));
#59019=CARTESIAN_POINT('Ctrl Pts',(94.7892844037097,51.5485852568944,7.24896572231426));
#59020=CARTESIAN_POINT('Ctrl Pts',(94.808,51.5074657511117,7.17622700713771));
#59021=CARTESIAN_POINT('Ctrl Pts',(94.808,51.4652525360221,7.10071877733551));
#59022=CARTESIAN_POINT('Ctrl Pts',(94.6574600700694,51.4375094578683,7.49575390894584));
#59023=CARTESIAN_POINT('Ctrl Pts',(94.7008137071934,51.4201184460305,7.45642397951241));
#59024=CARTESIAN_POINT('Ctrl Pts',(94.7388434711316,51.3961818033187,7.40604891733639));
#59025=CARTESIAN_POINT('Ctrl Pts',(94.7932811214998,51.3485953081207,7.28402010756801));
#59026=CARTESIAN_POINT('Ctrl Pts',(94.808,51.3276120699765,7.21611941942706));
#59027=CARTESIAN_POINT('Ctrl Pts',(94.808,51.3029063544101,7.14152921994763));
#59028=CARTESIAN_POINT('Ctrl Pts',(94.661499565192,51.2825044586309,7.50060738283096));
#59029=CARTESIAN_POINT('Ctrl Pts',(94.7042037020778,51.2768725467173,7.45791635063494));
#59030=CARTESIAN_POINT('Ctrl Pts',(94.7412045710363,51.2686767024281,7.40533460360502));
#59031=CARTESIAN_POINT('Ctrl Pts',(94.7933450983479,51.2481882664079,7.28427736609748));
#59032=CARTESIAN_POINT('Ctrl Pts',(94.808,51.2357211867127,7.2157477992333));
#59033=CARTESIAN_POINT('Ctrl Pts',(94.808,51.223520812167,7.14441252302612));
#59034=CARTESIAN_POINT('Ctrl Pts',(94.6614946703185,51.1559848803194,7.50061227608335));
#59035=CARTESIAN_POINT('Ctrl Pts',(94.7080836278418,51.1559848803194,7.45403899564705));
#59036=CARTESIAN_POINT('Ctrl Pts',(94.7453248308877,51.1559848803194,7.39815732214446));
#59037=CARTESIAN_POINT('Ctrl Pts',(94.7954439319651,51.1559848803194,7.27633931586351));
#59038=CARTESIAN_POINT('Ctrl Pts',(94.808,51.1559848803194,7.21045952045349));
#59039=CARTESIAN_POINT('Ctrl Pts',(94.808,51.1559848803194,7.14461157318532));
#59040=CARTESIAN_POINT('Ctrl Pts',(94.5884254558468,51.8156147675983,7.39547179834278));
#59041=CARTESIAN_POINT('Ctrl Pts',(94.6315420165262,51.8028351538955,7.37088528764102));
#59042=CARTESIAN_POINT('Ctrl Pts',(94.7013136318155,51.7746345889592,7.31560950315292));
#59043=CARTESIAN_POINT('Ctrl Pts',(94.7837746510356,51.7107136599329,7.17653821042724));
#59044=CARTESIAN_POINT('Ctrl Pts',(94.808,51.647247561889,7.06254067137059));
#59045=CARTESIAN_POINT('Ctrl Pts',(94.808,51.6164342496768,7.01109182020825));
#59046=CARTESIAN_POINT('Ctrl Pts',(94.5884254558468,51.8156147675983,7.39547179834278));
#59047=CARTESIAN_POINT('Ctrl Pts',(94.6098068809322,51.8370116303635,7.35969591495313));
#59048=CARTESIAN_POINT('Ctrl Pts',(94.6485028016041,51.8756802404245,7.27879249323359));
#59049=CARTESIAN_POINT('Ctrl Pts',(94.6969753840382,51.925970799929,7.111713716069));
#59050=CARTESIAN_POINT('Ctrl Pts',(94.7339939067764,51.9694036440987,6.85641597148265));
#59051=CARTESIAN_POINT('Ctrl Pts',(94.7347766952966,51.9768541097322,6.69589652653365));
#59052=CARTESIAN_POINT('Ctrl Pts',(94.7347766952966,51.9802911544985,6.61717525902572));
#59053=CARTESIAN_POINT('Ctrl Pts',(94.6315420165262,51.8028351538955,7.37088528764102));
#59054=CARTESIAN_POINT('Ctrl Pts',(94.6483925078467,51.824356919804,7.33490944489732));
#59055=CARTESIAN_POINT('Ctrl Pts',(94.6792027054654,51.8637592477345,7.25384467194989));
#59056=CARTESIAN_POINT('Ctrl Pts',(94.7180594106059,51.9153879431241,7.08618214206904));
#59057=CARTESIAN_POINT('Ctrl Pts',(94.7483272506805,51.9569094734742,6.83997109843225));
#59058=CARTESIAN_POINT('Ctrl Pts',(94.7495605939624,51.9622853055083,6.69064746805027));
#59059=CARTESIAN_POINT('Ctrl Pts',(94.7502033721653,51.964879160408,6.61650235683163));
#59060=CARTESIAN_POINT('Ctrl Pts',(94.7013136318155,51.7746345889592,7.31560950315292));
#59061=CARTESIAN_POINT('Ctrl Pts',(94.71150255524,51.7972383492057,7.27920264563261));
#59062=CARTESIAN_POINT('Ctrl Pts',(94.7300061994451,51.8390310180445,7.19785715589676));
#59063=CARTESIAN_POINT('Ctrl Pts',(94.755303919379,51.8929220781819,7.02605023054272));
#59064=CARTESIAN_POINT('Ctrl Pts',(94.7750591965832,51.9279212632399,6.80294355234227));
#59065=CARTESIAN_POINT('Ctrl Pts',(94.7758475778892,51.9290218713602,6.67916154639058));
#59066=CARTESIAN_POINT('Ctrl Pts',(94.7769935045837,51.9299987062111,6.61497944331231));
#59067=CARTESIAN_POINT('Ctrl Pts',(94.7837746510356,51.7107136599329,7.17653821042724));
#59068=CARTESIAN_POINT('Ctrl Pts',(94.7867524820068,51.7379221459198,7.13946533438529));
#59069=CARTESIAN_POINT('Ctrl Pts',(94.7925893197828,51.7861696646954,7.05779530237875));
#59070=CARTESIAN_POINT('Ctrl Pts',(94.800368415224,51.8408877421827,6.90532167617587));
#59071=CARTESIAN_POINT('Ctrl Pts',(94.8018280769089,51.8682642888529,6.75511507026094));
#59072=CARTESIAN_POINT('Ctrl Pts',(94.8017765382084,51.8690645689764,6.66054263290693));
#59073=CARTESIAN_POINT('Ctrl Pts',(94.8022557813857,51.8690682225073,6.61231916094194));
#59074=CARTESIAN_POINT('Ctrl Pts',(94.808,51.647247561889,7.06254067137059));
#59075=CARTESIAN_POINT('Ctrl Pts',(94.808,51.6791685039046,7.03235513177151));
#59076=CARTESIAN_POINT('Ctrl Pts',(94.808,51.7349081947784,6.96688090422365));
#59077=CARTESIAN_POINT('Ctrl Pts',(94.808,51.7944183501408,6.84950291290312));
#59078=CARTESIAN_POINT('Ctrl Pts',(94.808,51.8223185039381,6.72846528962218));
#59079=CARTESIAN_POINT('Ctrl Pts',(94.808,51.8247031966245,6.64901473919319));
#59080=CARTESIAN_POINT('Ctrl Pts',(94.808,51.8254785625113,6.61041599528545));
#59081=CARTESIAN_POINT('Ctrl Pts',(94.808,51.6164342496768,7.01109182020825));
#59082=CARTESIAN_POINT('Ctrl Pts',(94.808,51.6506562653144,6.98445673814362));
#59083=CARTESIAN_POINT('Ctrl Pts',(94.808,51.7097120660691,6.92580456278451));
#59084=CARTESIAN_POINT('Ctrl Pts',(94.808,51.7705978825019,6.82087492848019));
#59085=CARTESIAN_POINT('Ctrl Pts',(94.808,51.7984488552028,6.71388329245002));
#59086=CARTESIAN_POINT('Ctrl Pts',(94.808,51.8022001213047,6.64342126486224));
#59087=CARTESIAN_POINT('Ctrl Pts',(94.808,51.8036827114453,6.60946436787641));
#59088=CARTESIAN_POINT('Ctrl Pts',(94.5884254558468,51.8156147675983,7.39547179834278));
#59089=CARTESIAN_POINT('Ctrl Pts',(94.6098068809322,51.8370116303635,7.35969591495313));
#59090=CARTESIAN_POINT('Ctrl Pts',(94.6485028016041,51.8756802404245,7.27879249323359));
#59091=CARTESIAN_POINT('Ctrl Pts',(94.6969753840382,51.925970799929,7.111713716069));
#59092=CARTESIAN_POINT('Ctrl Pts',(94.7339939067764,51.9694036440987,6.85641597148265));
#59093=CARTESIAN_POINT('Ctrl Pts',(94.7347766952966,51.9768541097322,6.69589652653365));
#59094=CARTESIAN_POINT('Ctrl Pts',(94.7347766952966,51.9802911544985,6.61717525902572));
#59095=CARTESIAN_POINT('Ctrl Pts',(94.5884254558468,51.8156147675983,7.39547179834278));
#59096=CARTESIAN_POINT('Ctrl Pts',(94.5663776167031,51.8779620680864,7.36058484078141));
#59097=CARTESIAN_POINT('Ctrl Pts',(94.5412499370719,51.9247852558049,7.3170411078358));
#59098=CARTESIAN_POINT('Ctrl Pts',(94.4710709451372,52.0042108340993,7.187765171753));
#59099=CARTESIAN_POINT('Ctrl Pts',(94.4223192897212,52.0323138722027,7.10434627133492));
#59100=CARTESIAN_POINT('Ctrl Pts',(94.3742119982668,52.0355730249172,7.02969940167624));
#59101=CARTESIAN_POINT('Ctrl Pts',(94.6311883060176,51.8584084931287,7.32392003156348));
#59102=CARTESIAN_POINT('Ctrl Pts',(94.6098933003894,51.9078214845242,7.28900069240795));
#59103=CARTESIAN_POINT('Ctrl Pts',(94.5874001380376,51.9464746204018,7.24379978735424));
#59104=CARTESIAN_POINT('Ctrl Pts',(94.5265484532344,52.0127981898563,7.11584954549154));
#59105=CARTESIAN_POINT('Ctrl Pts',(94.4848354627331,52.0350978502422,7.04058269102872));
#59106=CARTESIAN_POINT('Ctrl Pts',(94.4436587353377,52.0379004146167,6.97639341365955));
#59107=CARTESIAN_POINT('Ctrl Pts',(94.6665693390315,51.8935867128151,7.23780272874901));
#59108=CARTESIAN_POINT('Ctrl Pts',(94.6481388098504,51.9333502503965,7.19988470779435));
#59109=CARTESIAN_POINT('Ctrl Pts',(94.628572575726,51.9667353035027,7.14868336684799));
#59110=CARTESIAN_POINT('Ctrl Pts',(94.5728139001029,52.0224368264766,7.02242255504794));
#59111=CARTESIAN_POINT('Ctrl Pts',(94.5352627797743,52.038520153189,6.96219906669898));
#59112=CARTESIAN_POINT('Ctrl Pts',(94.4967285973188,52.0408626716804,6.90854657237967));
#59113=CARTESIAN_POINT('Ctrl Pts',(94.7235634091462,51.9560689819312,6.95621838091506));
#59114=CARTESIAN_POINT('Ctrl Pts',(94.7052944788644,51.9811829192908,6.92703704772635));
#59115=CARTESIAN_POINT('Ctrl Pts',(94.6832247273557,52.003936978904,6.88984393379556));
#59116=CARTESIAN_POINT('Ctrl Pts',(94.6250794260018,52.0377234813356,6.81943393946205));
#59117=CARTESIAN_POINT('Ctrl Pts',(94.5901713747511,52.0458795855799,6.7936403526495));
#59118=CARTESIAN_POINT('Ctrl Pts',(94.5532492130997,52.047081696384,6.7661074886294));
#59119=CARTESIAN_POINT('Ctrl Pts',(94.7347766952966,51.9734170649659,6.77461779404158));
#59120=CARTESIAN_POINT('Ctrl Pts',(94.7134335080367,51.9952859135311,6.76304388075064));
#59121=CARTESIAN_POINT('Ctrl Pts',(94.6871483363132,52.0144042794206,6.7491055147411));
#59122=CARTESIAN_POINT('Ctrl Pts',(94.6266236058354,52.0417621967152,6.72006807295362));
#59123=CARTESIAN_POINT('Ctrl Pts',(94.5923530373432,52.0497270520766,6.70551888205246));
#59124=CARTESIAN_POINT('Ctrl Pts',(94.5566812442945,52.0503387141419,6.69150951751602));
#59125=CARTESIAN_POINT('Ctrl Pts',(94.7347766952966,51.9802911544985,6.61717525902572));
#59126=CARTESIAN_POINT('Ctrl Pts',(94.7114932182857,52.0035524707985,6.61819087002867));
#59127=CARTESIAN_POINT('Ctrl Pts',(94.6835592558375,52.0221465810807,6.61900270641611));
#59128=CARTESIAN_POINT('Ctrl Pts',(94.6226548077395,52.0471771433816,6.62009556436772));
#59129=CARTESIAN_POINT('Ctrl Pts',(94.589710496009,52.0534447668408,6.62036921471777));
#59130=CARTESIAN_POINT('Ctrl Pts',(94.556782687041,52.0534447668408,6.62036921471777));
#59131=CARTESIAN_POINT('Ctrl Pts',(94.5884254558468,51.8156147675983,7.39547179834278));
#59132=CARTESIAN_POINT('Ctrl Pts',(94.5832558254701,51.8302335470807,7.38729173705047));
#59133=CARTESIAN_POINT('Ctrl Pts',(94.5779585087445,51.8438864706741,7.3787024738387));
#59134=CARTESIAN_POINT('Ctrl Pts',(94.572416776889,51.8567935834144,7.36950434119431));
#59135=CARTESIAN_POINT('Ctrl Pts',(94.5671072552329,51.8691598610328,7.36069162961889));
#59136=CARTESIAN_POINT('Ctrl Pts',(94.5615739549311,51.880840435734,7.35132099863981));
#59137=CARTESIAN_POINT('Ctrl Pts',(94.555703967861,51.8919935100419,7.34119065774638));
#59138=CARTESIAN_POINT('Ctrl Pts',(94.5503882215386,51.9020935175936,7.33201681771812));
#59139=CARTESIAN_POINT('Ctrl Pts',(94.5447965920255,51.9117601293149,7.32222028057449));
#59140=CARTESIAN_POINT('Ctrl Pts',(94.5388315359091,51.9210941885048,7.31162109203013));
#59141=CARTESIAN_POINT('Ctrl Pts',(94.5288836734521,51.9366605025803,7.29394493480101));
#59142=CARTESIAN_POINT('Ctrl Pts',(94.5180983978938,51.9510190009746,7.27432513463027));
#59143=CARTESIAN_POINT('Ctrl Pts',(94.5062158533787,51.9645145540273,7.25232398068582));
#59144=CARTESIAN_POINT('Ctrl Pts',(94.4948930380898,51.9773743968195,7.23135919473977));
#59145=CARTESIAN_POINT('Ctrl Pts',(94.4821887924221,51.9889771572998,7.20847929221187));
#59146=CARTESIAN_POINT('Ctrl Pts',(94.4685957100858,51.9989026127201,7.18464986330354));
#59147=CARTESIAN_POINT('Ctrl Pts',(94.4587872346787,52.0060646075484,7.16745506070986));
#59148=CARTESIAN_POINT('Ctrl Pts',(94.4483695907204,52.0124178784457,7.14964076325671));
#59149=CARTESIAN_POINT('Ctrl Pts',(94.4375841172757,52.017738712695,7.13160567757653));
#59150=CARTESIAN_POINT('Ctrl Pts',(94.4268695401913,52.0230245714022,7.11368914227228));
#59151=CARTESIAN_POINT('Ctrl Pts',(94.4157930906555,52.027290141119,7.09555666035283));
#59152=CARTESIAN_POINT('Ctrl Pts',(94.4046169523886,52.0303468815304,7.07762358091106));
#59153=CARTESIAN_POINT('Ctrl Pts',(94.3950905743751,52.0329524026819,7.06233768433149));
#59154=CARTESIAN_POINT('Ctrl Pts',(94.3854926257831,52.0346796113846,7.04719782507728));
#59155=CARTESIAN_POINT('Ctrl Pts',(94.3759904380122,52.0354414647158,7.0324584898256));
#59156=CARTESIAN_POINT('Ctrl Pts',(94.5884254558468,51.8156147675983,7.39547179834278));
#59157=CARTESIAN_POINT('Ctrl Pts',(94.5560880353372,51.8251994778755,7.4139116813691));
#59158=CARTESIAN_POINT('Ctrl Pts',(94.482054096747,51.8425330174872,7.44602566331599));
#59159=CARTESIAN_POINT('Ctrl Pts',(94.3295187197024,51.863025642203,7.48389907036256));
#59160=CARTESIAN_POINT('Ctrl Pts',(94.0974126716589,51.8769556745946,7.50921829647147));
#59161=CARTESIAN_POINT('Ctrl Pts',(93.9599339854003,51.8757317478553,7.50818215612555));
#59162=CARTESIAN_POINT('Ctrl Pts',(93.8950711760379,51.8757317478553,7.50818215612556));
#59163=CARTESIAN_POINT('Ctrl Pts',(94.5738174619479,51.8569235316548,7.37235713119167));
#59164=CARTESIAN_POINT('Ctrl Pts',(94.5415790733672,51.8635841242357,7.39082357784569));
#59165=CARTESIAN_POINT('Ctrl Pts',(94.4678217273959,51.8762272537551,7.42319373574277));
#59166=CARTESIAN_POINT('Ctrl Pts',(94.314112217073,51.8926974307709,7.46074134114028));
#59167=CARTESIAN_POINT('Ctrl Pts',(94.0888450732783,51.9047866197074,7.48312503094066));
#59168=CARTESIAN_POINT('Ctrl Pts',(93.9582293747591,51.9050984775319,7.48006962830911));
#59169=CARTESIAN_POINT('Ctrl Pts',(93.8950711760379,51.9063752918657,7.47884734449101));
#59170=CARTESIAN_POINT('Ctrl Pts',(94.5419989675225,51.9239881352544,7.32080819192493));
#59171=CARTESIAN_POINT('Ctrl Pts',(94.5096281389235,51.9274136640167,7.33966539104393));
#59172=CARTESIAN_POINT('Ctrl Pts',(94.4355165084709,51.9344995447866,7.37236984733892));
#59173=CARTESIAN_POINT('Ctrl Pts',(94.2756572759326,51.9470969042594,7.4072305316996));
#59174=CARTESIAN_POINT('Ctrl Pts',(94.0681285413123,51.9556252834779,7.42218567092109));
#59175=CARTESIAN_POINT('Ctrl Pts',(93.9536681381792,51.9578281543122,7.41581767381338));
#59176=CARTESIAN_POINT('Ctrl Pts',(93.8950711760379,51.9601529753136,7.41233843068257));
#59177=CARTESIAN_POINT('Ctrl Pts',(94.4737458640861,52.0060244575128,7.18991192383488));
#59178=CARTESIAN_POINT('Ctrl Pts',(94.4378438319256,52.0067310788605,7.21175129183979));
#59179=CARTESIAN_POINT('Ctrl Pts',(94.3555497953319,52.0088034621266,7.24893409201566));
#59180=CARTESIAN_POINT('Ctrl Pts',(94.2001754395005,52.01108865695,7.28796175733337));
#59181=CARTESIAN_POINT('Ctrl Pts',(94.0416870707051,52.0103205136928,7.30551493775667));
#59182=CARTESIAN_POINT('Ctrl Pts',(93.9435490045632,52.0120200132127,7.29951718482413));
#59183=CARTESIAN_POINT('Ctrl Pts',(93.8950711760379,52.0131029857003,7.29547526745205));
#59184=CARTESIAN_POINT('Ctrl Pts',(94.4078644018629,52.0332931559158,7.08191698676558));
#59185=CARTESIAN_POINT('Ctrl Pts',(94.3729089357379,52.0321497112817,7.10810617458383));
#59186=CARTESIAN_POINT('Ctrl Pts',(94.2941287524352,52.0301670600724,7.15351635304682));
#59187=CARTESIAN_POINT('Ctrl Pts',(94.1583828249166,52.0281985627359,7.19860235452376));
#59188=CARTESIAN_POINT('Ctrl Pts',(94.0197796631873,52.0274538575909,7.21565890656832));
#59189=CARTESIAN_POINT('Ctrl Pts',(93.9350930092324,52.0275718446836,7.21295655785878));
#59190=CARTESIAN_POINT('Ctrl Pts',(93.8950711760379,52.0276489441265,7.21119069029557));
#59191=CARTESIAN_POINT('Ctrl Pts',(94.3759904837216,52.0354525368265,7.03245903265774));
#59192=CARTESIAN_POINT('Ctrl Pts',(94.3413952237016,52.0342804021364,7.05930533079128));
#59193=CARTESIAN_POINT('Ctrl Pts',(94.2636262611989,52.0322609884489,7.10555750843525));
#59194=CARTESIAN_POINT('Ctrl Pts',(94.1350305732903,52.0303110506386,7.15021842687583));
#59195=CARTESIAN_POINT('Ctrl Pts',(94.007353523218,52.0295237886854,7.16824969007827));
#59196=CARTESIAN_POINT('Ctrl Pts',(93.9309344184147,52.0294993307551,7.16880986877835));
#59197=CARTESIAN_POINT('Ctrl Pts',(93.8950711760379,52.0294993307551,7.16880986877835));
#59198=CARTESIAN_POINT('Ctrl Pts',(-94.5886048843476,198.156122595609,7.39535177868925));
#59199=CARTESIAN_POINT('Ctrl Pts',(-94.5667342603344,198.093986882765,7.36033695888881));
#59200=CARTESIAN_POINT('Ctrl Pts',(-94.5417207308711,198.046814945636,7.31629131857942));
#59201=CARTESIAN_POINT('Ctrl Pts',(-94.4714222723438,197.967354025834,7.18697724446816));
#59202=CARTESIAN_POINT('Ctrl Pts',(-94.4227814363641,197.939261872928,7.10344019587356));
#59203=CARTESIAN_POINT('Ctrl Pts',(-94.3746785414084,197.936002991284,7.02879953475612));
#59204=CARTESIAN_POINT('Ctrl Pts',(-94.523752617777,198.136872476982,7.4321986907121));
#59205=CARTESIAN_POINT('Ctrl Pts',(-94.5022504530698,198.083679155832,7.39729343273411));
#59206=CARTESIAN_POINT('Ctrl Pts',(-94.475386850573,198.039768940545,7.35423897836072));
#59207=CARTESIAN_POINT('Ctrl Pts',(-94.3996783171223,197.966153175732,7.23119902026989));
#59208=CARTESIAN_POINT('Ctrl Pts',(-94.351350886109,197.941528543302,7.15535548269275));
#59209=CARTESIAN_POINT('Ctrl Pts',(-94.3042260099989,197.938356783283,7.08271023484715));
#59210=CARTESIAN_POINT('Ctrl Pts',(-94.4446207083359,198.121376949347,7.46089386447887));
#59211=CARTESIAN_POINT('Ctrl Pts',(-94.4204807587335,198.073123911771,7.4268958523828));
#59212=CARTESIAN_POINT('Ctrl Pts',(-94.3875482825335,198.031136957489,7.38355775674486));
#59213=CARTESIAN_POINT('Ctrl Pts',(-94.3053992664606,197.963677925542,7.26436043947961));
#59214=CARTESIAN_POINT('Ctrl Pts',(-94.2631190971575,197.943263561184,7.19509392549008));
#59215=CARTESIAN_POINT('Ctrl Pts',(-94.219687918372,197.940077201244,7.12211428448043));
#59216=CARTESIAN_POINT('Ctrl Pts',(-94.1882651900544,198.098170094161,7.50268255583916));
#59217=CARTESIAN_POINT('Ctrl Pts',(-94.1698984031794,198.055688129889,7.46536757835045));
#59218=CARTESIAN_POINT('Ctrl Pts',(-94.1450489518799,198.017953836665,7.41762438891108));
#59219=CARTESIAN_POINT('Ctrl Pts',(-94.0962826127306,197.961854037139,7.30108748982894));
#59220=CARTESIAN_POINT('Ctrl Pts',(-94.0751029848346,197.945037735068,7.23572918817394));
#59221=CARTESIAN_POINT('Ctrl Pts',(-94.0497727257802,197.94187536812,7.16329907704695));
#59222=CARTESIAN_POINT('Ctrl Pts',(-94.024803274509,198.095932315329,7.50811571418463));
#59223=CARTESIAN_POINT('Ctrl Pts',(-94.0196584398373,198.053518862306,7.46752588299831));
#59224=CARTESIAN_POINT('Ctrl Pts',(-94.0118414147716,198.016233559267,7.41742939261484));
#59225=CARTESIAN_POINT('Ctrl Pts',(-93.991601416722,197.961763319133,7.30143601741629));
#59226=CARTESIAN_POINT('Ctrl Pts',(-93.9788940413291,197.945026259942,7.23546636457752));
#59227=CARTESIAN_POINT('Ctrl Pts',(-93.9663423963055,197.942001093885,7.16617867048528));
#59228=CARTESIAN_POINT('Ctrl Pts',(-93.8950711760379,198.095937218042,7.50812040598556));
#59229=CARTESIAN_POINT('Ctrl Pts',(-93.8950711760379,198.049665421143,7.46383941473802));
#59230=CARTESIAN_POINT('Ctrl Pts',(-93.8950711760378,198.012027575993,7.41057407727324));
#59231=CARTESIAN_POINT('Ctrl Pts',(-93.8950711760378,197.959444005494,7.29380110042515));
#59232=CARTESIAN_POINT('Ctrl Pts',(-93.8950711760378,197.944801995377,7.230329861552));
#59233=CARTESIAN_POINT('Ctrl Pts',(-93.8950711760378,197.942009534401,7.16637199008225));
#59234=CARTESIAN_POINT('Ctrl Pts',(-94.5884941349749,198.156019016465,7.39535438320529));
#59235=CARTESIAN_POINT('Ctrl Pts',(-94.5740065459042,198.114879037749,7.37215713929767));
#59236=CARTESIAN_POINT('Ctrl Pts',(-94.5424405526794,198.047535259214,7.31995282850972));
#59237=CARTESIAN_POINT('Ctrl Pts',(-94.4739176042638,197.965544282582,7.18923424563183));
#59238=CARTESIAN_POINT('Ctrl Pts',(-94.4082070466675,197.938283581232,7.08103363224964));
#59239=CARTESIAN_POINT('Ctrl Pts',(-94.3763331414431,197.936124201027,7.03157569431005));
#59240=CARTESIAN_POINT('Ctrl Pts',(-94.5884941349749,198.156019016465,7.39535438320529));
#59241=CARTESIAN_POINT('Ctrl Pts',(-94.6100466093395,198.134777711168,7.35954425143895));
#59242=CARTESIAN_POINT('Ctrl Pts',(-94.6485581922839,198.095838632316,7.27848434073266));
#59243=CARTESIAN_POINT('Ctrl Pts',(-94.6967550847003,198.045433498102,7.1117881957472));
#59244=CARTESIAN_POINT('Ctrl Pts',(-94.7341284760855,198.00235608968,6.85608882772051));
#59245=CARTESIAN_POINT('Ctrl Pts',(-94.7347766952966,197.994756040061,6.69577844742063));
#59246=CARTESIAN_POINT('Ctrl Pts',(-94.7347766952966,197.991318996849,6.61705721549324));
#59247=CARTESIAN_POINT('Ctrl Pts',(-94.5740065459042,198.114879037749,7.37215713929767));
#59248=CARTESIAN_POINT('Ctrl Pts',(-94.5958161000571,198.097774506551,7.33620632951711));
#59249=CARTESIAN_POINT('Ctrl Pts',(-94.6353020903342,198.066120835875,7.25517764884042));
#59250=CARTESIAN_POINT('Ctrl Pts',(-94.6851475152639,198.024507592274,7.08809665216603));
#59251=CARTESIAN_POINT('Ctrl Pts',(-94.720997623562,197.987485773636,6.84160077517004));
#59252=CARTESIAN_POINT('Ctrl Pts',(-94.7199927966309,197.979805342228,6.69228070420341));
#59253=CARTESIAN_POINT('Ctrl Pts',(-94.719350018428,197.975907002758,6.61773011768733));
#59254=CARTESIAN_POINT('Ctrl Pts',(-94.5424405526794,198.047535259214,7.31995282850972));
#59255=CARTESIAN_POINT('Ctrl Pts',(-94.5656005140737,198.03665621329,7.28372645205303));
#59256=CARTESIAN_POINT('Ctrl Pts',(-94.6080000301753,198.016529993958,7.20279329563156));
#59257=CARTESIAN_POINT('Ctrl Pts',(-94.6606521979642,197.986814748212,7.0316552185337));
#59258=CARTESIAN_POINT('Ctrl Pts',(-94.69066685935,197.959506060712,6.80871091906202));
#59259=CARTESIAN_POINT('Ctrl Pts',(-94.6862600130354,197.953140213784,6.6841933548772));
#59260=CARTESIAN_POINT('Ctrl Pts',(-94.6844363341399,197.949142368609,6.61889868685086));
#59261=CARTESIAN_POINT('Ctrl Pts',(-94.4739176042638,197.965544282582,7.18923424563183));
#59262=CARTESIAN_POINT('Ctrl Pts',(-94.5020148583619,197.961277233795,7.15234354069118));
#59263=CARTESIAN_POINT('Ctrl Pts',(-94.5514517361528,197.952546787963,7.07092386008528));
#59264=CARTESIAN_POINT('Ctrl Pts',(-94.6053599344992,197.938883713264,6.91862777239789));
#59265=CARTESIAN_POINT('Ctrl Pts',(-94.6289779937745,197.93081083893,6.76691418806399));
#59266=CARTESIAN_POINT('Ctrl Pts',(-94.6255476311184,197.926568677664,6.6700417212986));
#59267=CARTESIAN_POINT('Ctrl Pts',(-94.6234478028683,197.923904135897,6.62000061188842));
#59268=CARTESIAN_POINT('Ctrl Pts',(-94.4082070466675,197.938283581232,7.08103363224964));
#59269=CARTESIAN_POINT('Ctrl Pts',(-94.4411105733091,197.936957910227,7.05067077436126));
#59270=CARTESIAN_POINT('Ctrl Pts',(-94.4981681697298,197.934075952458,6.98466308930221));
#59271=CARTESIAN_POINT('Ctrl Pts',(-94.5570635326758,197.928902187529,6.86616439036138));
#59272=CARTESIAN_POINT('Ctrl Pts',(-94.5818016062544,197.923518853449,6.7428657687234));
#59273=CARTESIAN_POINT('Ctrl Pts',(-94.580725641302,197.919932348178,6.66072129284669));
#59274=CARTESIAN_POINT('Ctrl Pts',(-94.5798166156499,197.918165384506,6.62025117118527));
#59275=CARTESIAN_POINT('Ctrl Pts',(-94.3763331414431,197.936124201027,7.03157569431005));
#59276=CARTESIAN_POINT('Ctrl Pts',(-94.4115681625267,197.934949654407,7.00467415389609));
#59277=CARTESIAN_POINT('Ctrl Pts',(-94.4719665183853,197.932358278397,6.94532188531937));
#59278=CARTESIAN_POINT('Ctrl Pts',(-94.5323086931383,197.927714671961,6.8389658122036));
#59279=CARTESIAN_POINT('Ctrl Pts',(-94.5573043791848,197.922931969155,6.72942390844982));
#59280=CARTESIAN_POINT('Ctrl Pts',(-94.558,197.919729717168,6.65608027970197));
#59281=CARTESIAN_POINT('Ctrl Pts',(-94.558,197.918165384506,6.62025117118527));
#59282=CARTESIAN_POINT('Ctrl Pts',(-94.5884941349749,198.156019016465,7.39535438320529));
#59283=CARTESIAN_POINT('Ctrl Pts',(-94.598281407328,198.146373050226,7.3790925143048));
#59284=CARTESIAN_POINT('Ctrl Pts',(-94.6077228544757,198.136995635549,7.36194983693669));
#59285=CARTESIAN_POINT('Ctrl Pts',(-94.6167573468173,198.127942469672,7.34355176703033));
#59286=CARTESIAN_POINT('Ctrl Pts',(-94.6240819169216,198.120602760297,7.32863582624282));
#59287=CARTESIAN_POINT('Ctrl Pts',(-94.6311395970396,198.113475658661,7.31289356029678));
#59288=CARTESIAN_POINT('Ctrl Pts',(-94.6379102364214,198.106580847319,7.29615827564098));
#59289=CARTESIAN_POINT('Ctrl Pts',(-94.6411785636978,198.103252579677,7.28807980856657));
#59290=CARTESIAN_POINT('Ctrl Pts',(-94.6443801616849,198.099978316963,7.27977058196823));
#59291=CARTESIAN_POINT('Ctrl Pts',(-94.6475135895632,198.096759638944,7.2712162826834));
#59292=CARTESIAN_POINT('Ctrl Pts',(-94.6542982555153,198.08979038482,7.25269405547528));
#59293=CARTESIAN_POINT('Ctrl Pts',(-94.6607688430846,198.083076341821,7.23301592790422));
#59294=CARTESIAN_POINT('Ctrl Pts',(-94.6669797505092,198.076561707121,7.21182894361903));
#59295=CARTESIAN_POINT('Ctrl Pts',(-94.672473424613,198.070799380057,7.19308862454041));
#59296=CARTESIAN_POINT('Ctrl Pts',(-94.6777637086584,198.065193258146,7.17316824661865));
#59297=CARTESIAN_POINT('Ctrl Pts',(-94.6828811156783,198.059710197034,7.15178490353478));
#59298=CARTESIAN_POINT('Ctrl Pts',(-94.687012885841,198.055283199491,7.13452009372234));
#59299=CARTESIAN_POINT('Ctrl Pts',(-94.6910318246323,198.050936531152,7.11630114659624));
#59300=CARTESIAN_POINT('Ctrl Pts',(-94.6949511678618,198.046654785734,7.09695432524029));
#59301=CARTESIAN_POINT('Ctrl Pts',(-94.6986186555255,198.042648183715,7.07885072356532));
#59302=CARTESIAN_POINT('Ctrl Pts',(-94.7020783220883,198.0388244395,7.05976934408321));
#59303=CARTESIAN_POINT('Ctrl Pts',(-94.7052819588184,198.035214690844,7.03997633715921));
#59304=CARTESIAN_POINT('Ctrl Pts',(-94.7088087956039,198.031240771385,7.01818650554092));
#59305=CARTESIAN_POINT('Ctrl Pts',(-94.7120251227069,198.02752658175,6.9955357456469));
#59306=CARTESIAN_POINT('Ctrl Pts',(-94.714899198115,198.024093083153,6.97243910503152));
#59307=CARTESIAN_POINT('Ctrl Pts',(-94.7181383684332,198.020223425902,6.94640848922986));
#59308=CARTESIAN_POINT('Ctrl Pts',(-94.7209427170239,198.016710839428,6.91981521673268));
#59309=CARTESIAN_POINT('Ctrl Pts',(-94.7233095166683,198.013552272072,6.89328372737182));
#59310=CARTESIAN_POINT('Ctrl Pts',(-94.7243531008462,198.012159576697,6.88158529629484));
#59311=CARTESIAN_POINT('Ctrl Pts',(-94.7253121376201,198.010835259681,6.8698988667452));
#59312=CARTESIAN_POINT('Ctrl Pts',(-94.7261885273217,198.009577043124,6.85827638297317));
#59313=CARTESIAN_POINT('Ctrl Pts',(-94.7281953475879,198.00669588822,6.83166238245032));
#59314=CARTESIAN_POINT('Ctrl Pts',(-94.7297766853236,198.004155339544,6.80535133324728));
#59315=CARTESIAN_POINT('Ctrl Pts',(-94.7310191162958,198.001901352772,6.77926930466842));
#59316=CARTESIAN_POINT('Ctrl Pts',(-94.7322285873104,197.99970716112,6.75387919586522));
#59317=CARTESIAN_POINT('Ctrl Pts',(-94.7331160108234,197.997784882636,6.72870232050001));
#59318=CARTESIAN_POINT('Ctrl Pts',(-94.7337277241479,197.996114017647,6.70367575967111));
#59319=CARTESIAN_POINT('Ctrl Pts',(-94.734253805466,197.99467705229,6.6821525958298));
#59320=CARTESIAN_POINT('Ctrl Pts',(-94.7345752312825,197.993426560134,6.66073942696015));
#59321=CARTESIAN_POINT('Ctrl Pts',(-94.7347073880769,197.992365002485,6.63942982646539));
#59322=CARTESIAN_POINT('Ctrl Pts',(-94.7347537219258,197.991992822969,6.6319587326431));
#59323=CARTESIAN_POINT('Ctrl Pts',(-94.7347766952966,197.991643989751,6.62450077672161));
#59324=CARTESIAN_POINT('Ctrl Pts',(-94.7347766952966,197.991318996849,6.61705721549324));
#59325=CARTESIAN_POINT('Ctrl Pts',(-94.5884941349749,198.156019016465,7.39535438320529));
#59326=CARTESIAN_POINT('Ctrl Pts',(-94.6537307424425,198.175365076418,7.35830264555171));
#59327=CARTESIAN_POINT('Ctrl Pts',(-94.7020003798791,198.198127820109,7.31207021403678));
#59328=CARTESIAN_POINT('Ctrl Pts',(-94.7816554787623,198.263953783604,7.17488229928963));
#59329=CARTESIAN_POINT('Ctrl Pts',(-94.808,198.310876924011,7.08653214861845));
#59330=CARTESIAN_POINT('Ctrl Pts',(-94.808,198.357382226427,7.0088824330876));
#59331=CARTESIAN_POINT('Ctrl Pts',(-94.6315990837041,198.113536405871,7.32373411967261));
#59332=CARTESIAN_POINT('Ctrl Pts',(-94.6828234824115,198.132579721208,7.28643747164748));
#59333=CARTESIAN_POINT('Ctrl Pts',(-94.7222525574754,198.15300656261,7.23838370050327));
#59334=CARTESIAN_POINT('Ctrl Pts',(-94.7877250123502,198.210067597293,7.102484836132));
#59335=CARTESIAN_POINT('Ctrl Pts',(-94.808,198.250106784052,7.02278884952884));
#59336=CARTESIAN_POINT('Ctrl Pts',(-94.808,198.289755983756,6.95584253182917));
#59337=CARTESIAN_POINT('Ctrl Pts',(-94.6664277399279,198.077815633279,7.23775282957772));
#59338=CARTESIAN_POINT('Ctrl Pts',(-94.7071110144042,198.094304754373,7.19730917014278));
#59339=CARTESIAN_POINT('Ctrl Pts',(-94.7404685102278,198.112069702234,7.14301192690685));
#59340=CARTESIAN_POINT('Ctrl Pts',(-94.7940332096241,198.164320548679,7.00907569212498));
#59341=CARTESIAN_POINT('Ctrl Pts',(-94.808,198.200293001435,6.94529635265577));
#59342=CARTESIAN_POINT('Ctrl Pts',(-94.808,198.237296790831,6.88917352134987));
#59343=CARTESIAN_POINT('Ctrl Pts',(-94.7234745957956,198.015493938189,6.95615582090295));
#59344=CARTESIAN_POINT('Ctrl Pts',(-94.7480570376641,198.032579608719,6.92408501735609));
#59345=CARTESIAN_POINT('Ctrl Pts',(-94.7698130313009,198.053452094567,6.88362582538973));
#59346=CARTESIAN_POINT('Ctrl Pts',(-94.8011203464964,198.109153418036,6.80693401899201));
#59347=CARTESIAN_POINT('Ctrl Pts',(-94.808,198.142929190391,6.77878855292133));
#59348=CARTESIAN_POINT('Ctrl Pts',(-94.808,198.178691363142,6.74936822239568));
#59349=CARTESIAN_POINT('Ctrl Pts',(-94.7347766952966,197.998193083273,6.77449967934802));
#59350=CARTESIAN_POINT('Ctrl Pts',(-94.7561193289304,198.01890860974,6.75967086584275));
#59351=CARTESIAN_POINT('Ctrl Pts',(-94.7746111102063,198.044476862631,6.74269593462193));
#59352=CARTESIAN_POINT('Ctrl Pts',(-94.8006762826513,198.103567222091,6.70856786704305));
#59353=CARTESIAN_POINT('Ctrl Pts',(-94.808,198.137151854957,6.69213910646829));
#59354=CARTESIAN_POINT('Ctrl Pts',(-94.808,198.172182242065,6.67669134695261));
#59355=CARTESIAN_POINT('Ctrl Pts',(-94.7347766952966,197.991318996849,6.61705721549324));
#59356=CARTESIAN_POINT('Ctrl Pts',(-94.7580595683515,198.014579709767,6.61604163083448));
#59357=CARTESIAN_POINT('Ctrl Pts',(-94.7766710358142,198.042486238239,6.61482320548811));
#59358=CARTESIAN_POINT('Ctrl Pts',(-94.8017254168751,198.103330884701,6.61216667085263));
#59359=CARTESIAN_POINT('Ctrl Pts',(-94.808,198.136242858709,6.61072970303447));
#59360=CARTESIAN_POINT('Ctrl Pts',(-94.808,198.16913847439,6.60929344943631));
#59361=CARTESIAN_POINT('Ctrl Pts',(-94.5884941349749,198.156019016465,7.39535438320529));
#59362=CARTESIAN_POINT('Ctrl Pts',(-94.603272892898,198.160401689751,7.38696065025885));
#59363=CARTESIAN_POINT('Ctrl Pts',(-94.6170646840918,198.164923546847,7.37816559270166));
#59364=CARTESIAN_POINT('Ctrl Pts',(-94.6300816657125,198.169685130131,7.36877651034275));
#59365=CARTESIAN_POINT('Ctrl Pts',(-94.6426089051206,198.17426756679,7.35974067654044));
#59366=CARTESIAN_POINT('Ctrl Pts',(-94.6544175387835,198.179071516279,7.35015564079351));
#59367=CARTESIAN_POINT('Ctrl Pts',(-94.6656599476454,198.184196608507,7.3398242597006));
#59368=CARTESIAN_POINT('Ctrl Pts',(-94.6769023565072,198.189321700735,7.32949287860769));
#59369=CARTESIAN_POINT('Ctrl Pts',(-94.6875778756041,198.194767353304,7.31841630067705));
#59370=CARTESIAN_POINT('Ctrl Pts',(-94.6978133135972,198.200651537332,7.30635576801126));
#59371=CARTESIAN_POINT('Ctrl Pts',(-94.7137438116383,198.209809717195,7.28758468150394));
#59372=CARTESIAN_POINT('Ctrl Pts',(-94.7283037560703,198.219836311218,7.26675005103494));
#59373=CARTESIAN_POINT('Ctrl Pts',(-94.7418432298583,198.23098325111,7.24339132769643));
#59374=CARTESIAN_POINT('Ctrl Pts',(-94.7547414167042,198.241602224618,7.22113897263312));
#59375=CARTESIAN_POINT('Ctrl Pts',(-94.7661829676177,198.2536397662,7.19687460626451));
#59376=CARTESIAN_POINT('Ctrl Pts',(-94.7757641493218,198.26659512921,7.17166880889296));
#59377=CARTESIAN_POINT('Ctrl Pts',(-94.7825520470697,198.27577350429,7.15381147349385));
#59378=CARTESIAN_POINT('Ctrl Pts',(-94.788469948088,198.285554524478,7.13534842963917));
#59379=CARTESIAN_POINT('Ctrl Pts',(-94.7933077945588,198.295709960699,7.11669627448935));
#59380=CARTESIAN_POINT('Ctrl Pts',(-94.7980932790145,198.30575548043,7.09824599933594));
#59381=CARTESIAN_POINT('Ctrl Pts',(-94.8018207057026,198.31616630033,7.07961268179527));
#59382=CARTESIAN_POINT('Ctrl Pts',(-94.8043181249099,198.326696604213,7.06122325523778));
#59383=CARTESIAN_POINT('Ctrl Pts',(-94.8066005487769,198.336320385771,7.04441691934013));
#59384=CARTESIAN_POINT('Ctrl Pts',(-94.8078551663465,198.346043031236,7.02781581299922));
#59385=CARTESIAN_POINT('Ctrl Pts',(-94.8079881503648,198.35567021099,7.0117409991548));
#59386=CARTESIAN_POINT('Ctrl Pts',(-94.5884941349749,198.156019016465,7.39535438320529));
#59387=CARTESIAN_POINT('Ctrl Pts',(-94.5993598267779,198.186874000501,7.412752316136));
#59388=CARTESIAN_POINT('Ctrl Pts',(-94.6193168359723,198.256865753003,7.44294689150426));
#59389=CARTESIAN_POINT('Ctrl Pts',(-94.644234109937,198.401217817497,7.47816467495561));
#59390=CARTESIAN_POINT('Ctrl Pts',(-94.6625724686722,198.619610528318,7.50148071029177));
#59391=CARTESIAN_POINT('Ctrl Pts',(-94.6615533905932,198.752367955312,7.50043552215646));
#59392=CARTESIAN_POINT('Ctrl Pts',(-94.6615533905932,198.815624137772,7.50043552215646));
#59393=CARTESIAN_POINT('Ctrl Pts',(-94.6317183565318,198.168837254784,7.37080478475779));
#59394=CARTESIAN_POINT('Ctrl Pts',(-94.6394983396266,198.199652097759,7.38831458932286));
#59395=CARTESIAN_POINT('Ctrl Pts',(-94.6544898303318,198.269601254167,7.41884703249189));
#59396=CARTESIAN_POINT('Ctrl Pts',(-94.6748983241176,198.415376269746,7.45369968399143));
#59397=CARTESIAN_POINT('Ctrl Pts',(-94.6906780676779,198.627908652036,7.47402934246245));
#59398=CARTESIAN_POINT('Ctrl Pts',(-94.6911211879247,198.754233836298,7.47086772482497));
#59399=CARTESIAN_POINT('Ctrl Pts',(-94.6924067443304,198.815624137772,7.46958216841925));
#59400=CARTESIAN_POINT('Ctrl Pts',(-94.7012385475533,198.197408881882,7.31614937114947));
#59401=CARTESIAN_POINT('Ctrl Pts',(-94.7056507406354,198.228551123617,7.33415044546768));
#59402=CARTESIAN_POINT('Ctrl Pts',(-94.7147802556072,198.299245948867,7.36507471800397));
#59403=CARTESIAN_POINT('Ctrl Pts',(-94.730535082949,198.451104947438,7.39705107444221));
#59404=CARTESIAN_POINT('Ctrl Pts',(-94.7416245138012,198.648278725431,7.40997636133198));
#59405=CARTESIAN_POINT('Ctrl Pts',(-94.7436951557784,198.759066634174,7.40340215763402));
#59406=CARTESIAN_POINT('Ctrl Pts',(-94.7459870091675,198.815624137772,7.39975479984302));
#59407=CARTESIAN_POINT('Ctrl Pts',(-94.7837793777397,198.261275177244,7.17702321731193));
#59408=CARTESIAN_POINT('Ctrl Pts',(-94.785495839266,198.29603735795,7.19823693359116));
#59409=CARTESIAN_POINT('Ctrl Pts',(-94.7894465713792,198.374588381788,7.23393794340853));
#59410=CARTESIAN_POINT('Ctrl Pts',(-94.7940448614931,198.523820933647,7.27118222653816));
#59411=CARTESIAN_POINT('Ctrl Pts',(-94.7941268723318,198.675114324946,7.2881766452375));
#59412=CARTESIAN_POINT('Ctrl Pts',(-94.7955530764168,198.769336786244,7.2819773938001));
#59413=CARTESIAN_POINT('Ctrl Pts',(-94.7965115627713,198.815624137772,7.27777773729975));
#59414=CARTESIAN_POINT('Ctrl Pts',(-94.808,198.324856853419,7.06318991697396));
#59415=CARTESIAN_POINT('Ctrl Pts',(-94.808,198.35884020317,7.08916539144488));
#59416=CARTESIAN_POINT('Ctrl Pts',(-94.808,198.434111311383,7.13386522270714));
#59417=CARTESIAN_POINT('Ctrl Pts',(-94.808,198.564917310669,7.17837784164788));
#59418=CARTESIAN_POINT('Ctrl Pts',(-94.808,198.696654679958,7.19514702287746));
#59419=CARTESIAN_POINT('Ctrl Pts',(-94.808,198.777592723899,7.1923334141672));
#59420=CARTESIAN_POINT('Ctrl Pts',(-94.808,198.815624137772,7.19051536286304));
#59421=CARTESIAN_POINT('Ctrl Pts',(-94.808,198.355670158605,7.01174106581162));
#59422=CARTESIAN_POINT('Ctrl Pts',(-94.808,198.389357078064,7.03845803637252));
#59423=CARTESIAN_POINT('Ctrl Pts',(-94.808,198.463676068896,7.08412608727658));
#59424=CARTESIAN_POINT('Ctrl Pts',(-94.808,198.587700223443,7.12847216992064));
#59425=CARTESIAN_POINT('Ctrl Pts',(-94.808,198.708761424391,7.14634084093237));
#59426=CARTESIAN_POINT('Ctrl Pts',(-94.808,198.781634925769,7.14688213156318));
#59427=CARTESIAN_POINT('Ctrl Pts',(-94.808,198.815624137772,7.14688213156318));
#59428=CARTESIAN_POINT('Ctrl Pts',(-94.5884941349749,198.156019016465,7.39535438320529));
#59429=CARTESIAN_POINT('Ctrl Pts',(-94.5993598267779,198.186874000501,7.412752316136));
#59430=CARTESIAN_POINT('Ctrl Pts',(-94.6193168359723,198.256865753003,7.44294689150426));
#59431=CARTESIAN_POINT('Ctrl Pts',(-94.644234109937,198.401217817497,7.47816467495561));
#59432=CARTESIAN_POINT('Ctrl Pts',(-94.6625724686722,198.619610528318,7.50148071029177));
#59433=CARTESIAN_POINT('Ctrl Pts',(-94.6615533905932,198.752367955312,7.50043552215646));
#59434=CARTESIAN_POINT('Ctrl Pts',(-94.6615533905932,198.815624137772,7.50043552215646));
#59435=CARTESIAN_POINT('Ctrl Pts',(-94.5884941349749,198.156019016465,7.39535438320529));
#59436=CARTESIAN_POINT('Ctrl Pts',(-94.5597575024888,198.18434075686,7.44310122556041));
#59437=CARTESIAN_POINT('Ctrl Pts',(-94.4973169547706,198.245141954735,7.52151324004457));
#59438=CARTESIAN_POINT('Ctrl Pts',(-94.3478842217812,198.390650435597,7.61715130396243));
#59439=CARTESIAN_POINT('Ctrl Pts',(-94.2422432735749,198.492879587666,7.64688213156319));
#59440=CARTESIAN_POINT('Ctrl Pts',(-94.1965126031355,198.537424108246,7.64688213156319));
#59441=CARTESIAN_POINT('Ctrl Pts',(-94.1956810989961,198.538234045054,7.64688213156319));
#59442=CARTESIAN_POINT('Ctrl Pts',(-94.1948495948567,198.539043981862,7.64688213156319));
#59443=CARTESIAN_POINT('Ctrl Pts',(-94.1940180907173,198.539853918671,7.64688213156319));
#59444=CARTESIAN_POINT('Ctrl Pts',(-94.5993598267779,198.186874000501,7.412752316136));
#59445=CARTESIAN_POINT('Ctrl Pts',(-94.5716718876032,198.2154735306,7.4564171423512));
#59446=CARTESIAN_POINT('Ctrl Pts',(-94.5107506415891,198.276794393656,7.52944005031532));
#59447=CARTESIAN_POINT('Ctrl Pts',(-94.3654455052514,198.421320615323,7.61991197918391));
#59448=CARTESIAN_POINT('Ctrl Pts',(-94.2639472855819,198.515812496244,7.64688213156319));
#59449=CARTESIAN_POINT('Ctrl Pts',(-94.2179038909397,198.556239759578,7.64688213156319));
#59450=CARTESIAN_POINT('Ctrl Pts',(-94.2170667006499,198.556974833796,7.64688213156319));
#59451=CARTESIAN_POINT('Ctrl Pts',(-94.2162295103601,198.557709908014,7.64688213156319));
#59452=CARTESIAN_POINT('Ctrl Pts',(-94.2153923200704,198.558444982232,7.64688213156319));
#59453=CARTESIAN_POINT('Ctrl Pts',(-94.6193168359723,198.256865753003,7.44294689150426));
#59454=CARTESIAN_POINT('Ctrl Pts',(-94.5931224388464,198.285858380552,7.47992675016132));
#59455=CARTESIAN_POINT('Ctrl Pts',(-94.5340487139462,198.348075694681,7.54422375479574));
#59456=CARTESIAN_POINT('Ctrl Pts',(-94.3965736857539,198.488892597318,7.6254371195977));
#59457=CARTESIAN_POINT('Ctrl Pts',(-94.3030120827937,198.566113584579,7.64688213156319));
#59458=CARTESIAN_POINT('Ctrl Pts',(-94.2561158678848,198.598954468915,7.64688213156319));
#59459=CARTESIAN_POINT('Ctrl Pts',(-94.2552631710744,198.599551602764,7.64688213156319));
#59460=CARTESIAN_POINT('Ctrl Pts',(-94.2544104742641,198.600148736613,7.64688213156319));
#59461=CARTESIAN_POINT('Ctrl Pts',(-94.2535577774538,198.600745870463,7.64688213156319));
#59462=CARTESIAN_POINT('Ctrl Pts',(-94.6442341099369,198.401217817497,7.47816467495562));
#59463=CARTESIAN_POINT('Ctrl Pts',(-94.6183873159774,198.429455220402,7.50907447338879));
#59464=CARTESIAN_POINT('Ctrl Pts',(-94.5581136571854,198.490907122951,7.56516820218721));
#59465=CARTESIAN_POINT('Ctrl Pts',(-94.4308682874092,198.606192835912,7.63225947237002));
#59466=CARTESIAN_POINT('Ctrl Pts',(-94.3411608245004,198.648581003759,7.64688213156319));
#59467=CARTESIAN_POINT('Ctrl Pts',(-94.2920896115078,198.669666941691,7.64688213156319));
#59468=CARTESIAN_POINT('Ctrl Pts',(-94.2911973674988,198.670050339627,7.64688213156319));
#59469=CARTESIAN_POINT('Ctrl Pts',(-94.2903051234897,198.670433737564,7.64688213156319));
#59470=CARTESIAN_POINT('Ctrl Pts',(-94.2894128794807,198.6708171355,7.64688213156319));
#59471=CARTESIAN_POINT('Ctrl Pts',(-94.6625724686722,198.619610528318,7.50148071029177));
#59472=CARTESIAN_POINT('Ctrl Pts',(-94.6348035417445,198.637388589645,7.52927176874453));
#59473=CARTESIAN_POINT('Ctrl Pts',(-94.5702232554463,198.674995646693,7.58033081119565));
#59474=CARTESIAN_POINT('Ctrl Pts',(-94.4492354748129,198.717828379119,7.63333978538091));
#59475=CARTESIAN_POINT('Ctrl Pts',(-94.3563371418888,198.735286038202,7.64688213156319));
#59476=CARTESIAN_POINT('Ctrl Pts',(-94.3075820995587,198.745070730377,7.64688213156319));
#59477=CARTESIAN_POINT('Ctrl Pts',(-94.3066956043658,198.745248641874,7.64688213156319));
#59478=CARTESIAN_POINT('Ctrl Pts',(-94.3058091091729,198.745426553372,7.64688213156319));
#59479=CARTESIAN_POINT('Ctrl Pts',(-94.30492261398,198.745604464869,7.64688213156319));
#59480=CARTESIAN_POINT('Ctrl Pts',(-94.6615533905933,198.752367955312,7.50043552215646));
#59481=CARTESIAN_POINT('Ctrl Pts',(-94.6319855932618,198.757530539043,7.53000331948795));
#59482=CARTESIAN_POINT('Ctrl Pts',(-94.5645200260707,198.767943638219,7.58257728734157));
#59483=CARTESIAN_POINT('Ctrl Pts',(-94.4430952622369,198.782155217734,7.63443520798003));
#59484=CARTESIAN_POINT('Ctrl Pts',(-94.353451282604,198.789088389261,7.64688213156319));
#59485=CARTESIAN_POINT('Ctrl Pts',(-94.308,198.792410974744,7.64688213156319));
#59486=CARTESIAN_POINT('Ctrl Pts',(-94.307173575868,198.792471388107,7.64688213156319));
#59487=CARTESIAN_POINT('Ctrl Pts',(-94.3063471517359,198.79253180147,7.64688213156319));
#59488=CARTESIAN_POINT('Ctrl Pts',(-94.3055207276039,198.792592214832,7.64688213156319));
#59489=CARTESIAN_POINT('Ctrl Pts',(-94.6615533905933,198.815624137772,7.50043552215646));
#59490=CARTESIAN_POINT('Ctrl Pts',(-94.630700036856,198.815624137772,7.53128887589367));
#59491=CARTESIAN_POINT('Ctrl Pts',(-94.5608726682798,198.815624137772,7.58486914073068));
#59492=CARTESIAN_POINT('Ctrl Pts',(-94.4388956057365,198.815624137772,7.63539369433453));
#59493=CARTESIAN_POINT('Ctrl Pts',(-94.3516332312998,198.815624137772,7.64688213156319));
#59494=CARTESIAN_POINT('Ctrl Pts',(-94.308,198.815624137772,7.64688213156319));
#59495=CARTESIAN_POINT('Ctrl Pts',(-94.3072066328332,198.815624137772,7.64688213156319));
#59496=CARTESIAN_POINT('Ctrl Pts',(-94.3064132656665,198.815624137772,7.64688213156319));
#59497=CARTESIAN_POINT('Ctrl Pts',(-94.3056198984997,198.815624137772,7.64688213156319));
#59498=CARTESIAN_POINT('Ctrl Pts',(-94.5861609960653,191.260815172452,7.3975568569655));
#59499=CARTESIAN_POINT('Ctrl Pts',(-94.6502313138171,191.241517373643,7.36064609912524));
#59500=CARTESIAN_POINT('Ctrl Pts',(-94.6992773281335,191.219104719589,7.31397805022474));
#59501=CARTESIAN_POINT('Ctrl Pts',(-94.7810197554244,191.152812182883,7.1768359988785));
#59502=CARTESIAN_POINT('Ctrl Pts',(-94.808,191.105301124659,7.08850186169807));
#59503=CARTESIAN_POINT('Ctrl Pts',(-94.808,191.058418118469,7.01085623817917));
#59504=CARTESIAN_POINT('Ctrl Pts',(-94.6063620902721,191.196504940112,7.43204976153838));
#59505=CARTESIAN_POINT('Ctrl Pts',(-94.6617307570414,191.177566440414,7.39536924594822));
#59506=CARTESIAN_POINT('Ctrl Pts',(-94.7080752809627,191.152887481205,7.34969679902152));
#59507=CARTESIAN_POINT('Ctrl Pts',(-94.7844521439416,191.079637148448,7.21909310196212));
#59508=CARTESIAN_POINT('Ctrl Pts',(-94.808,191.031694433251,7.13899014648163));
#59509=CARTESIAN_POINT('Ctrl Pts',(-94.808,190.985176844436,7.06351057160064));
#59510=CARTESIAN_POINT('Ctrl Pts',(-94.6230656486021,191.119733640453,7.45859083571));
#59511=CARTESIAN_POINT('Ctrl Pts',(-94.6742353136198,191.097794268985,7.42269574780783));
#59512=CARTESIAN_POINT('Ctrl Pts',(-94.7190590783805,191.065970692994,7.3765051457341));
#59513=CARTESIAN_POINT('Ctrl Pts',(-94.7890914962726,190.984402177809,7.25011113296277));
#59514=CARTESIAN_POINT('Ctrl Pts',(-94.808,190.942092487694,7.1773497821086));
#59515=CARTESIAN_POINT('Ctrl Pts',(-94.808,190.898862272291,7.10174281132642));
#59516=CARTESIAN_POINT('Ctrl Pts',(-94.6525483821167,190.869027036853,7.49614000658498));
#59517=CARTESIAN_POINT('Ctrl Pts',(-94.6978239039342,190.850472882289,7.45671907757408));
#59518=CARTESIAN_POINT('Ctrl Pts',(-94.737332992372,190.824510074033,7.40619161383457));
#59519=CARTESIAN_POINT('Ctrl Pts',(-94.7933010337094,190.773904389296,7.28399768252534));
#59520=CARTESIAN_POINT('Ctrl Pts',(-94.808,190.752379512345,7.21607709744716));
#59521=CARTESIAN_POINT('Ctrl Pts',(-94.808,190.726928987676,7.14144545348735));
#59522=CARTESIAN_POINT('Ctrl Pts',(-94.6615022435987,190.707541842955,7.50048666169325));
#59523=CARTESIAN_POINT('Ctrl Pts',(-94.7042054302183,190.700121488556,7.45779592751738));
#59524=CARTESIAN_POINT('Ctrl Pts',(-94.7412054296879,190.690695456353,7.40521484596278));
#59525=CARTESIAN_POINT('Ctrl Pts',(-94.7933454480567,190.668662346436,7.28415823127313));
#59526=CARTESIAN_POINT('Ctrl Pts',(-94.808,190.655931010673,7.21562824321661));
#59527=CARTESIAN_POINT('Ctrl Pts',(-94.808,190.643429975428,7.14429266451257));
#59528=CARTESIAN_POINT('Ctrl Pts',(-94.6614975923774,190.573456657062,7.50049131145082));
#59529=CARTESIAN_POINT('Ctrl Pts',(-94.7080853824983,190.573456657062,7.45391841809224));
#59530=CARTESIAN_POINT('Ctrl Pts',(-94.7453256691641,190.573456657062,7.39803753034202));
#59531=CARTESIAN_POINT('Ctrl Pts',(-94.7954442552071,190.573456657062,7.27622019756015));
#59532=CARTESIAN_POINT('Ctrl Pts',(-94.808,190.573456657062,7.21034008078173));
#59533=CARTESIAN_POINT('Ctrl Pts',(-94.808,190.573456657062,7.14449185428569));
#59534=CARTESIAN_POINT('Ctrl Pts',(-94.5862620618473,191.260714551365,7.397554204064));
#59535=CARTESIAN_POINT('Ctrl Pts',(-94.628685354203,191.247930927457,7.37310069240115));
#59536=CARTESIAN_POINT('Ctrl Pts',(-94.6982370582267,191.219805032016,7.31797837310489));
#59537=CARTESIAN_POINT('Ctrl Pts',(-94.7834155073607,191.155392010767,7.17905891780388));
#59538=CARTESIAN_POINT('Ctrl Pts',(-94.808,191.091097628818,7.06518696095125));
#59539=CARTESIAN_POINT('Ctrl Pts',(-94.808,191.060031677827,7.01373810978891));
#59540=CARTESIAN_POINT('Ctrl Pts',(-94.5862620618473,191.260714551365,7.397554204064));
#59541=CARTESIAN_POINT('Ctrl Pts',(-94.6036441334187,191.2787619716,7.36909292118388));
#59542=CARTESIAN_POINT('Ctrl Pts',(-94.6356293071328,191.312245115379,7.30632242246544));
#59543=CARTESIAN_POINT('Ctrl Pts',(-94.677273519147,191.356641446487,7.18467711172035));
#59544=CARTESIAN_POINT('Ctrl Pts',(-94.7122061021175,191.397731608583,7.01937247129507));
#59545=CARTESIAN_POINT('Ctrl Pts',(-94.7352988611484,191.428932427912,6.8056982372531));
#59546=CARTESIAN_POINT('Ctrl Pts',(-94.7347766952966,191.433908406577,6.68102763838634));
#59547=CARTESIAN_POINT('Ctrl Pts',(-94.7347766952966,191.436701415559,6.61705721549324));
#59548=CARTESIAN_POINT('Ctrl Pts',(-94.628685354203,191.247930927457,7.37310069240115));
#59549=CARTESIAN_POINT('Ctrl Pts',(-94.6425203919224,191.266079107556,7.34447424757906));
#59550=CARTESIAN_POINT('Ctrl Pts',(-94.6681844507,191.300145622325,7.28138245766364));
#59551=CARTESIAN_POINT('Ctrl Pts',(-94.7016956179109,191.345595534097,7.15986018552661));
#59552=CARTESIAN_POINT('Ctrl Pts',(-94.7303250626045,191.386973444071,6.99596464473103));
#59553=CARTESIAN_POINT('Ctrl Pts',(-94.7494279724899,191.415646414714,6.79359158604915));
#59554=CARTESIAN_POINT('Ctrl Pts',(-94.7496891496029,191.419168748668,6.67674455930158));
#59555=CARTESIAN_POINT('Ctrl Pts',(-94.7502033721652,191.421289421468,6.61638431329915));
#59556=CARTESIAN_POINT('Ctrl Pts',(-94.6982370582267,191.219805032016,7.31797837310489));
#59557=CARTESIAN_POINT('Ctrl Pts',(-94.706708732718,191.238872071409,7.28901736348385));
#59558=CARTESIAN_POINT('Ctrl Pts',(-94.7224538896851,191.275029150782,7.2253330665116));
#59559=CARTESIAN_POINT('Ctrl Pts',(-94.743773352337,191.32285849584,7.10244951086739));
#59560=CARTESIAN_POINT('Ctrl Pts',(-94.7634793960496,191.363371269691,6.94139152401719));
#59561=CARTESIAN_POINT('Ctrl Pts',(-94.7755794150342,191.385032347676,6.76628177533761));
#59562=CARTESIAN_POINT('Ctrl Pts',(-94.7760767632281,191.385578977704,6.66731841158653));
#59563=CARTESIAN_POINT('Ctrl Pts',(-94.7769935045837,191.386408967271,6.61486139977983));
#59564=CARTESIAN_POINT('Ctrl Pts',(-94.7834155073607,191.155392010767,7.17905891780388));
#59565=CARTESIAN_POINT('Ctrl Pts',(-94.7858556852067,191.178613355987,7.14965457389402));
#59566=CARTESIAN_POINT('Ctrl Pts',(-94.7906418735727,191.221175716696,7.08595409912651));
#59567=CARTESIAN_POINT('Ctrl Pts',(-94.7973247767585,191.272348924547,6.97218402809323));
#59568=CARTESIAN_POINT('Ctrl Pts',(-94.801607730241,191.309176611578,6.84739861333937));
#59569=CARTESIAN_POINT('Ctrl Pts',(-94.8014820584777,191.324969227027,6.7301515057824));
#59570=CARTESIAN_POINT('Ctrl Pts',(-94.8018723868438,191.325426581483,6.6519017044707));
#59571=CARTESIAN_POINT('Ctrl Pts',(-94.8022557813856,191.325478483567,6.61220111740946));
#59572=CARTESIAN_POINT('Ctrl Pts',(-94.808,191.091097628818,7.06518696095125));
#59573=CARTESIAN_POINT('Ctrl Pts',(-94.808,191.118418281443,7.0413132088198));
#59574=CARTESIAN_POINT('Ctrl Pts',(-94.808,191.167697698454,6.99038840031912));
#59575=CARTESIAN_POINT('Ctrl Pts',(-94.808,191.224572085367,6.9013834649516));
#59576=CARTESIAN_POINT('Ctrl Pts',(-94.808,191.262791040156,6.80494552685142));
#59577=CARTESIAN_POINT('Ctrl Pts',(-94.808,191.279425078218,6.70687694465199));
#59578=CARTESIAN_POINT('Ctrl Pts',(-94.808,191.281223434648,6.64220981999942));
#59579=CARTESIAN_POINT('Ctrl Pts',(-94.808,191.281888823571,6.61029795175297));
#59580=CARTESIAN_POINT('Ctrl Pts',(-94.808,191.060031677827,7.01373810978891));
#59581=CARTESIAN_POINT('Ctrl Pts',(-94.808,191.089325955592,6.99272088130548));
#59582=CARTESIAN_POINT('Ctrl Pts',(-94.808,191.14159574789,6.94740922843582));
#59583=CARTESIAN_POINT('Ctrl Pts',(-94.808,191.200622290219,6.86744828619262));
#59584=CARTESIAN_POINT('Ctrl Pts',(-94.808,191.238879054126,6.78202713336489));
#59585=CARTESIAN_POINT('Ctrl Pts',(-94.808,191.2559387898,6.69486111401331));
#59586=CARTESIAN_POINT('Ctrl Pts',(-94.808,191.258864177664,6.63749035330968));
#59587=CARTESIAN_POINT('Ctrl Pts',(-94.808,191.260092972505,6.60934632434393));
#59588=CARTESIAN_POINT('Ctrl Pts',(-94.5862620618473,191.260714551365,7.397554204064));
#59589=CARTESIAN_POINT('Ctrl Pts',(-94.5988528981694,191.273787338074,7.37693805639785));
#59590=CARTESIAN_POINT('Ctrl Pts',(-94.610803947816,191.286267237518,7.35487879625574));
#59591=CARTESIAN_POINT('Ctrl Pts',(-94.6221334798504,191.298163879691,7.3306208382338));
#59592=CARTESIAN_POINT('Ctrl Pts',(-94.6264447465409,191.302690950798,7.3213898721106));
#59593=CARTESIAN_POINT('Ctrl Pts',(-94.6306660100374,191.307134115097,7.31184065895891));
#59594=CARTESIAN_POINT('Ctrl Pts',(-94.6347981904723,191.311495720555,7.30193216533984));
#59595=CARTESIAN_POINT('Ctrl Pts',(-94.6438607877457,191.321061487188,7.28020109897672));
#59596=CARTESIAN_POINT('Ctrl Pts',(-94.6524951609826,191.330234349486,7.2567493057316));
#59597=CARTESIAN_POINT('Ctrl Pts',(-94.6607044987319,191.339123449968,7.23102430860384));
#59598=CARTESIAN_POINT('Ctrl Pts',(-94.6660748166655,191.344938449568,7.21419573879288));
#59599=CARTESIAN_POINT('Ctrl Pts',(-94.6712631597591,191.350631369446,7.19639365937018));
#59600=CARTESIAN_POINT('Ctrl Pts',(-94.6762691473868,191.356227058237,7.17745264611302));
#59601=CARTESIAN_POINT('Ctrl Pts',(-94.6808860281435,191.361387803692,7.15998388547626));
#59602=CARTESIAN_POINT('Ctrl Pts',(-94.6853233465275,191.366426954671,7.14166397471217));
#59603=CARTESIAN_POINT('Ctrl Pts',(-94.6896104641076,191.371388835696,7.12227791716891));
#59604=CARTESIAN_POINT('Ctrl Pts',(-94.6912111688695,191.373241480611,7.11503963782516));
#59605=CARTESIAN_POINT('Ctrl Pts',(-94.6927908521632,191.375083303319,7.10765223917401));
#59606=CARTESIAN_POINT('Ctrl Pts',(-94.6943507477858,191.376916447464,7.10010263923396));
#59607=CARTESIAN_POINT('Ctrl Pts',(-94.6991424942869,191.382547569135,7.07691149197287));
#59608=CARTESIAN_POINT('Ctrl Pts',(-94.7034897178333,191.387808069722,7.05229289019835));
#59609=CARTESIAN_POINT('Ctrl Pts',(-94.7074264533828,191.392729388053,7.0263236496694));
#59610=CARTESIAN_POINT('Ctrl Pts',(-94.7081865076232,191.393679532867,7.02130984289072));
#59611=CARTESIAN_POINT('Ctrl Pts',(-94.7089311742368,191.394616956139,7.01624558535031));
#59612=CARTESIAN_POINT('Ctrl Pts',(-94.7096605755243,191.395541771588,7.01113132118043));
#59613=CARTESIAN_POINT('Ctrl Pts',(-94.7124838499678,191.399121430503,6.9913356729196));
#59614=CARTESIAN_POINT('Ctrl Pts',(-94.7150820133724,191.402508525462,6.97077438625066));
#59615=CARTESIAN_POINT('Ctrl Pts',(-94.7174261882112,191.405664687691,6.9498050583738));
#59616=CARTESIAN_POINT('Ctrl Pts',(-94.7200681215702,191.409221747575,6.92617219365765));
#59617=CARTESIAN_POINT('Ctrl Pts',(-94.7223870661541,191.412484995323,6.90202341035151));
#59618=CARTESIAN_POINT('Ctrl Pts',(-94.7243752413799,191.41542876958,6.87792388466284));
#59619=CARTESIAN_POINT('Ctrl Pts',(-94.7262660141832,191.418228325792,6.85500501556359));
#59620=CARTESIAN_POINT('Ctrl Pts',(-94.7278582010838,191.420739318907,6.83213402821928));
#59621=CARTESIAN_POINT('Ctrl Pts',(-94.7291706216975,191.422964063789,6.80979606770834));
#59622=CARTESIAN_POINT('Ctrl Pts',(-94.7304949527091,191.425208998537,6.78725538712869));
#59623=CARTESIAN_POINT('Ctrl Pts',(-94.731542578235,191.427165378432,6.76525031858447));
#59624=CARTESIAN_POINT('Ctrl Pts',(-94.7323681410023,191.428897976536,6.74351744661688));
#59625=CARTESIAN_POINT('Ctrl Pts',(-94.7331762336923,191.43059391041,6.72224447300005));
#59626=CARTESIAN_POINT('Ctrl Pts',(-94.733771107318,191.432075135426,6.70122855375986));
#59627=CARTESIAN_POINT('Ctrl Pts',(-94.734171258447,191.433370924606,6.68022543903436));
#59628=CARTESIAN_POINT('Ctrl Pts',(-94.734513080634,191.434477830121,6.66228389123572));
#59629=CARTESIAN_POINT('Ctrl Pts',(-94.7347122475263,191.43544892927,6.64435036953343));
#59630=CARTESIAN_POINT('Ctrl Pts',(-94.7347635334868,191.436285226297,6.62630496610847));
#59631=CARTESIAN_POINT('Ctrl Pts',(-94.7347722849837,191.436427933011,6.62322567713476));
#59632=CARTESIAN_POINT('Ctrl Pts',(-94.7347766952966,191.436566676752,6.62014324153148));
#59633=CARTESIAN_POINT('Ctrl Pts',(-94.7347766952966,191.436701415559,6.61705721549324));
#59634=CARTESIAN_POINT('Ctrl Pts',(-94.5862306283155,191.260566780552,7.39769680848107));
#59635=CARTESIAN_POINT('Ctrl Pts',(-94.5659234345459,191.325307610737,7.36300938561739));
#59636=CARTESIAN_POINT('Ctrl Pts',(-94.5423501655343,191.374503863452,7.31955076919669));
#59637=CARTESIAN_POINT('Ctrl Pts',(-94.4726759443919,191.459212865317,7.18953589238934));
#59638=CARTESIAN_POINT('Ctrl Pts',(-94.4229511614381,191.488681069184,7.10521455737851));
#59639=CARTESIAN_POINT('Ctrl Pts',(-94.3741500259633,191.491977646652,7.02971051991973));
#59640=CARTESIAN_POINT('Ctrl Pts',(-94.6297118793173,191.305730470688,7.3265268841025));
#59641=CARTESIAN_POINT('Ctrl Pts',(-94.6095126590549,191.357058724488,7.29176683902918));
#59642=CARTESIAN_POINT('Ctrl Pts',(-94.5882028062134,191.397556415324,7.24658632530629));
#59643=CARTESIAN_POINT('Ctrl Pts',(-94.527753944034,191.468163350986,7.11768200010551));
#59644=CARTESIAN_POINT('Ctrl Pts',(-94.4853358102641,191.491463343406,7.04149000085652));
#59645=CARTESIAN_POINT('Ctrl Pts',(-94.4436405031679,191.494306142852,6.97637918889284));
#59646=CARTESIAN_POINT('Ctrl Pts',(-94.665788068918,191.343285223009,7.23846425672156));
#59647=CARTESIAN_POINT('Ctrl Pts',(-94.6479682546696,191.384463898183,7.20120500216334));
#59648=CARTESIAN_POINT('Ctrl Pts',(-94.6291101784489,191.419449768055,7.15080858397049));
#59649=CARTESIAN_POINT('Ctrl Pts',(-94.5736871890661,191.478153823788,7.02440169815267));
#59650=CARTESIAN_POINT('Ctrl Pts',(-94.5357351330547,191.494902800935,6.96271347204216));
#59651=CARTESIAN_POINT('Ctrl Pts',(-94.4969385085538,191.497283012972,6.90819765356943));
#59652=CARTESIAN_POINT('Ctrl Pts',(-94.7229535531595,191.410433205799,6.96190374872019));
#59653=CARTESIAN_POINT('Ctrl Pts',(-94.7051164011559,191.43612756246,6.93153592609533));
#59654=CARTESIAN_POINT('Ctrl Pts',(-94.6833545387888,191.459705336235,6.89258084444683));
#59655=CARTESIAN_POINT('Ctrl Pts',(-94.6250878241851,191.494398236354,6.82003589377686));
#59656=CARTESIAN_POINT('Ctrl Pts',(-94.5900647516502,191.502257958089,6.7942526770234));
#59657=CARTESIAN_POINT('Ctrl Pts',(-94.5531199261847,191.503482286283,6.76621095110503));
#59658=CARTESIAN_POINT('Ctrl Pts',(-94.7348053330762,191.429689509692,6.77699961841195));
#59659=CARTESIAN_POINT('Ctrl Pts',(-94.7134612092549,191.451592864382,6.76481671732481));
#59660=CARTESIAN_POINT('Ctrl Pts',(-94.6871722480709,191.470741983172,6.75034935785512));
#59661=CARTESIAN_POINT('Ctrl Pts',(-94.6266488574852,191.498142391677,6.72045314779911));
#59662=CARTESIAN_POINT('Ctrl Pts',(-94.5923880349051,191.506127685262,6.70562135311179));
#59663=CARTESIAN_POINT('Ctrl Pts',(-94.5567232413687,191.506748590264,6.69140029051718));
#59664=CARTESIAN_POINT('Ctrl Pts',(-94.7348079369552,191.436670198045,6.61705585250715));
#59665=CARTESIAN_POINT('Ctrl Pts',(-94.7115227756316,191.459941530983,6.61807190084598));
#59666=CARTESIAN_POINT('Ctrl Pts',(-94.6835838589237,191.478543979303,6.61888410127998));
#59667=CARTESIAN_POINT('Ctrl Pts',(-94.6226796770607,191.503579932219,6.61997719459094));
#59668=CARTESIAN_POINT('Ctrl Pts',(-94.5897428014508,191.509855027901,6.62025117118529));
#59669=CARTESIAN_POINT('Ctrl Pts',(-94.5568214535711,191.509855027901,6.62025117118529));
#59670=CARTESIAN_POINT('Ctrl Pts',(-94.5862620618473,191.260714551365,7.397554204064));
#59671=CARTESIAN_POINT('Ctrl Pts',(-94.5728088887772,191.303577208999,7.37457224425998));
#59672=CARTESIAN_POINT('Ctrl Pts',(-94.5432689557367,191.373382580174,7.32320572421384));
#59673=CARTESIAN_POINT('Ctrl Pts',(-94.4754726592877,191.461478504718,7.19159589410238));
#59674=CARTESIAN_POINT('Ctrl Pts',(-94.4083241065556,191.489678598061,7.08236738984764));
#59675=CARTESIAN_POINT('Ctrl Pts',(-94.3759904837216,191.491862797887,7.03234098912529));
#59676=CARTESIAN_POINT('Ctrl Pts',(-94.5862620618473,191.260714551365,7.397554204064));
#59677=CARTESIAN_POINT('Ctrl Pts',(-94.5608080864338,191.26838472571,7.4122263110617));
#59678=CARTESIAN_POINT('Ctrl Pts',(-94.5046427924018,191.282563857754,7.43846617938328));
#59679=CARTESIAN_POINT('Ctrl Pts',(-94.3946878746402,191.301317237314,7.4706378895249));
#59680=CARTESIAN_POINT('Ctrl Pts',(-94.2468477796913,191.318267423982,7.49573057939483));
#59681=CARTESIAN_POINT('Ctrl Pts',(-94.0561584543173,191.330705452527,7.50938388488039));
#59682=CARTESIAN_POINT('Ctrl Pts',(-93.949270810932,191.332142008915,7.50806411259307));
#59683=CARTESIAN_POINT('Ctrl Pts',(-93.8950711760378,191.332142008915,7.50806411259307));
#59684=CARTESIAN_POINT('Ctrl Pts',(-94.5728088887772,191.303577208999,7.37457224425998));
#59685=CARTESIAN_POINT('Ctrl Pts',(-94.5475359831284,191.308868102372,7.3892402061288));
#59686=CARTESIAN_POINT('Ctrl Pts',(-94.4914438183784,191.319212003806,7.41561450523931));
#59687=CARTESIAN_POINT('Ctrl Pts',(-94.3807794034879,191.334265015324,7.44770496461653));
#59688=CARTESIAN_POINT('Ctrl Pts',(-94.2329160468816,191.349040199515,7.4715575732267));
#59689=CARTESIAN_POINT('Ctrl Pts',(-94.0497154970928,191.359607056433,7.48261125288911));
#59690=CARTESIAN_POINT('Ctrl Pts',(-93.9473639517695,191.361764101459,7.47970712801301));
#59691=CARTESIAN_POINT('Ctrl Pts',(-93.8950711760378,191.362785552926,7.47872930095853));
#59692=CARTESIAN_POINT('Ctrl Pts',(-94.5432689557367,191.373382580174,7.32320572421384));
#59693=CARTESIAN_POINT('Ctrl Pts',(-94.5177404863594,191.376278034678,7.33814574234233));
#59694=CARTESIAN_POINT('Ctrl Pts',(-94.4605569159402,191.382582239864,7.36476471336562));
#59695=CARTESIAN_POINT('Ctrl Pts',(-94.3460297330583,191.39370434603,7.39550581069579));
#59696=CARTESIAN_POINT('Ctrl Pts',(-94.1981230179346,191.405210817367,7.4151107560762));
#59697=CARTESIAN_POINT('Ctrl Pts',(-94.0337215991203,191.411863079759,7.42051746482755));
#59698=CARTESIAN_POINT('Ctrl Pts',(-93.9428292381495,191.414703379573,7.41500378165473));
#59699=CARTESIAN_POINT('Ctrl Pts',(-93.8950711760378,191.416563236374,7.41222038715009));
#59700=CARTESIAN_POINT('Ctrl Pts',(-94.4754726592877,191.461478504718,7.19159589410238));
#59701=CARTESIAN_POINT('Ctrl Pts',(-94.4467815488344,191.462193409733,7.20891431261358));
#59702=CARTESIAN_POINT('Ctrl Pts',(-94.3830413245609,191.464046340947,7.23927155337684));
#59703=CARTESIAN_POINT('Ctrl Pts',(-94.2648793446659,191.466668523539,7.27411643843635));
#59704=CARTESIAN_POINT('Ctrl Pts',(-94.1377990730692,191.467403763962,7.29640255450804));
#59705=CARTESIAN_POINT('Ctrl Pts',(-94.0121497535854,191.467070328052,7.30420428797465));
#59706=CARTESIAN_POINT('Ctrl Pts',(-93.933997525944,191.46864686877,7.29859075781723));
#59707=CARTESIAN_POINT('Ctrl Pts',(-93.8950711760378,191.46951324676,7.29535722391958));
#59708=CARTESIAN_POINT('Ctrl Pts',(-94.4083241065556,191.489678598061,7.08236738984764));
#59709=CARTESIAN_POINT('Ctrl Pts',(-94.3803740552322,191.488766270153,7.1032631343539));
#59710=CARTESIAN_POINT('Ctrl Pts',(-94.3193058714209,191.487141808205,7.14046942994074));
#59711=CARTESIAN_POINT('Ctrl Pts',(-94.2128308349698,191.485313823926,7.1823371533099));
#59712=CARTESIAN_POINT('Ctrl Pts',(-94.1042440908165,191.484242663236,7.20687076661584));
#59713=CARTESIAN_POINT('Ctrl Pts',(-93.993133258698,191.483890694397,7.21493217838047));
#59714=CARTESIAN_POINT('Ctrl Pts',(-93.9271346130627,191.483997525632,7.21248534081366));
#59715=CARTESIAN_POINT('Ctrl Pts',(-93.8950711760378,191.484059205187,7.21107264676309));
#59716=CARTESIAN_POINT('Ctrl Pts',(-94.3759904837216,191.491862797887,7.03234098912529));
#59717=CARTESIAN_POINT('Ctrl Pts',(-94.3483142757056,191.490925090135,7.05381802763211));
#59718=CARTESIAN_POINT('Ctrl Pts',(-94.2880242545561,191.489262743028,7.09189203601183));
#59719=CARTESIAN_POINT('Ctrl Pts',(-94.1857713187728,191.487423783174,7.13401114137215));
#59720=CARTESIAN_POINT('Ctrl Pts',(-94.084812592479,191.486351227873,7.15857669653499));
#59721=CARTESIAN_POINT('Ctrl Pts',(-93.9831093282166,191.485920022829,7.16845291575924));
#59722=CARTESIAN_POINT('Ctrl Pts',(-93.9237617699393,191.485909591815,7.16869182524587));
#59723=CARTESIAN_POINT('Ctrl Pts',(-93.8950711760378,191.485909591815,7.16869182524587));
#59724=CARTESIAN_POINT('Ctrl Pts',(-94.5862620618473,191.260714551365,7.397554204064));
#59725=CARTESIAN_POINT('Ctrl Pts',(-94.5608080864338,191.26838472571,7.4122263110617));
#59726=CARTESIAN_POINT('Ctrl Pts',(-94.5046427924018,191.282563857754,7.43846617938328));
#59727=CARTESIAN_POINT('Ctrl Pts',(-94.3946878746402,191.301317237314,7.4706378895249));
#59728=CARTESIAN_POINT('Ctrl Pts',(-94.2468477796913,191.318267423982,7.49573057939483));
#59729=CARTESIAN_POINT('Ctrl Pts',(-94.0561584543173,191.330705452527,7.50938388488039));
#59730=CARTESIAN_POINT('Ctrl Pts',(-93.949270810932,191.332142008915,7.50806411259307));
#59731=CARTESIAN_POINT('Ctrl Pts',(-93.8950711760378,191.332142008915,7.50806411259307));
#59732=CARTESIAN_POINT('Ctrl Pts',(-94.5862620618473,191.260714551365,7.397554204064));
#59733=CARTESIAN_POINT('Ctrl Pts',(-94.5572919425615,191.23063551764,7.44498967553086));
#59734=CARTESIAN_POINT('Ctrl Pts',(-94.494168515445,191.166352177096,7.52296062898079));
#59735=CARTESIAN_POINT('Ctrl Pts',(-94.3394267940862,191.014753516676,7.61747852382668));
#59736=CARTESIAN_POINT('Ctrl Pts',(-94.2327866180482,190.910298320254,7.64688213156319));
#59737=CARTESIAN_POINT('Ctrl Pts',(-94.1870559476088,190.865441428633,7.64688213156319));
#59738=CARTESIAN_POINT('Ctrl Pts',(-94.5608080864338,191.26838472571,7.4122263110617));
#59739=CARTESIAN_POINT('Ctrl Pts',(-94.5314639738133,191.23917513673,7.45630155466971));
#59740=CARTESIAN_POINT('Ctrl Pts',(-94.4676760688084,191.176035968952,7.52981243078453));
#59741=CARTESIAN_POINT('Ctrl Pts',(-94.3140504910234,191.027172004994,7.61982351130126));
#59742=CARTESIAN_POINT('Ctrl Pts',(-94.2140980658037,190.925865552207,7.64688213156319));
#59743=CARTESIAN_POINT('Ctrl Pts',(-94.17176766072,190.880729715522,7.64688213156319));
#59744=CARTESIAN_POINT('Ctrl Pts',(-94.5046427924018,191.282563857753,7.43846617938329));
#59745=CARTESIAN_POINT('Ctrl Pts',(-94.4746122088742,191.254662625447,7.47684480409945));
#59746=CARTESIAN_POINT('Ctrl Pts',(-94.4096912878201,191.192989501581,7.54266808781424));
#59747=CARTESIAN_POINT('Ctrl Pts',(-94.2598964176045,191.049522185692,7.62442005808254));
#59748=CARTESIAN_POINT('Ctrl Pts',(-94.1746972152419,190.95460777742,7.64688213156319));
#59749=CARTESIAN_POINT('Ctrl Pts',(-94.1387848469149,190.908899689265,7.64688213156319));
#59750=CARTESIAN_POINT('Ctrl Pts',(-94.3946878746402,191.301317237314,7.4706378895249));
#59751=CARTESIAN_POINT('Ctrl Pts',(-94.3650006957478,191.274236586324,7.50294774172482));
#59752=CARTESIAN_POINT('Ctrl Pts',(-94.3011327423659,191.212517954526,7.56023479470974));
#59753=CARTESIAN_POINT('Ctrl Pts',(-94.1678512504192,191.078295350281,7.63047096399237));
#59754=CARTESIAN_POINT('Ctrl Pts',(-94.109707280182,190.989696679317,7.64688213156319));
#59755=CARTESIAN_POINT('Ctrl Pts',(-94.083309438773,190.942895072979,7.64688213156319));
#59756=CARTESIAN_POINT('Ctrl Pts',(-94.2468477796913,191.318267423982,7.49573057939483));
#59757=CARTESIAN_POINT('Ctrl Pts',(-94.2205946454696,191.290856600201,7.52406627590455));
#59758=CARTESIAN_POINT('Ctrl Pts',(-94.1627296970333,191.227463106864,7.57585443885951));
#59759=CARTESIAN_POINT('Ctrl Pts',(-94.0713178727783,191.102989316165,7.63386517359203));
#59760=CARTESIAN_POINT('Ctrl Pts',(-94.0401210468042,191.015218083353,7.64688213156319));
#59761=CARTESIAN_POINT('Ctrl Pts',(-94.0231990331046,190.967793618247,7.64688213156319));
#59762=CARTESIAN_POINT('Ctrl Pts',(-94.0561584543173,191.330705452527,7.50938388488039));
#59763=CARTESIAN_POINT('Ctrl Pts',(-94.0426628843149,191.302223352744,7.53609150195538));
#59764=CARTESIAN_POINT('Ctrl Pts',(-94.0148598485114,191.237041039349,7.58457310387284));
#59765=CARTESIAN_POINT('Ctrl Pts',(-93.983908648432,191.118540019993,7.63410005115603));
#59766=CARTESIAN_POINT('Ctrl Pts',(-93.9681862949465,191.029171587137,7.64688213156319));
#59767=CARTESIAN_POINT('Ctrl Pts',(-93.959933629465,190.98298228918,7.64688213156319));
#59768=CARTESIAN_POINT('Ctrl Pts',(-93.949270810932,191.332142008916,7.50806411259307));
#59769=CARTESIAN_POINT('Ctrl Pts',(-93.9451554884396,191.302519916372,7.53642109717313));
#59770=CARTESIAN_POINT('Ctrl Pts',(-93.9368822084863,191.235568974384,7.58648766849591));
#59771=CARTESIAN_POINT('Ctrl Pts',(-93.9254660328453,191.116913767999,7.63530195066365));
#59772=CARTESIAN_POINT('Ctrl Pts',(-93.9195574249178,191.030220718025,7.64688213156319));
#59773=CARTESIAN_POINT('Ctrl Pts',(-93.9166920787014,190.986385481024,7.64688213156319));
#59774=CARTESIAN_POINT('Ctrl Pts',(-93.8950711760378,191.332142008916,7.50806411259308));
#59775=CARTESIAN_POINT('Ctrl Pts',(-93.8950711760378,191.301498464905,7.53739892422762));
#59776=CARTESIAN_POINT('Ctrl Pts',(-93.8950711760378,191.23270710324,7.58822434516232));
#59777=CARTESIAN_POINT('Ctrl Pts',(-93.8950711760378,191.113645520832,7.63602645928618));
#59778=CARTESIAN_POINT('Ctrl Pts',(-93.8950711760378,191.028806678121,7.64688213156319));
#59779=CARTESIAN_POINT('Ctrl Pts',(-93.8950711760378,190.986385481024,7.64688213156319));
#59780=CARTESIAN_POINT('Ctrl Pts',(-94.5864744435953,183.880028743309,7.39759416189519));
#59781=CARTESIAN_POINT('Ctrl Pts',(-94.566190794749,183.815665914767,7.36285713771114));
#59782=CARTESIAN_POINT('Ctrl Pts',(-94.5426581335431,183.765902763573,7.31880639132811));
#59783=CARTESIAN_POINT('Ctrl Pts',(-94.4731159381593,183.681212269627,7.18869474840514));
#59784=CARTESIAN_POINT('Ctrl Pts',(-94.4234419904238,183.651798235461,7.10427303482916));
#59785=CARTESIAN_POINT('Ctrl Pts',(-94.3746455005321,183.648501897213,7.02877447643347));
#59786=CARTESIAN_POINT('Ctrl Pts',(-94.5225164808867,183.860803281539,7.4342307244798));
#59787=CARTESIAN_POINT('Ctrl Pts',(-94.5028428866136,183.805300371773,7.39948023200932));
#59788=CARTESIAN_POINT('Ctrl Pts',(-94.4772619148308,183.758472027454,7.35639245862915));
#59789=CARTESIAN_POINT('Ctrl Pts',(-94.4015570930644,183.679686832516,7.23256548516695));
#59790=CARTESIAN_POINT('Ctrl Pts',(-94.3520650282315,183.654055952487,7.1559832562712));
#59791=CARTESIAN_POINT('Ctrl Pts',(-94.3041925846609,183.650855886223,7.0826896887611));
#59792=CARTESIAN_POINT('Ctrl Pts',(-94.4456135984011,183.844961483666,7.46258881191371));
#59793=CARTESIAN_POINT('Ctrl Pts',(-94.4230981998025,183.793847458872,7.4286531473685));
#59794=CARTESIAN_POINT('Ctrl Pts',(-94.3905255417602,183.748779076381,7.38517760967966));
#59795=CARTESIAN_POINT('Ctrl Pts',(-94.3071544112323,183.676664668877,7.26522941828983));
#59796=CARTESIAN_POINT('Ctrl Pts',(-94.2637847539649,183.655779282417,7.19545400092449));
#59797=CARTESIAN_POINT('Ctrl Pts',(-94.2196595741326,183.652576645503,7.12210155591546));
#59798=CARTESIAN_POINT('Ctrl Pts',(-94.1931775879024,183.817052004281,7.50318018878978));
#59799=CARTESIAN_POINT('Ctrl Pts',(-94.1745286500018,183.772070564611,7.46583972634077));
#59800=CARTESIAN_POINT('Ctrl Pts',(-94.1483823303065,183.732395844934,7.41797276973927));
#59801=CARTESIAN_POINT('Ctrl Pts',(-94.0973445049128,183.674271558505,7.30118013903922));
#59802=CARTESIAN_POINT('Ctrl Pts',(-94.0754917052266,183.657538904892,7.2357559815594));
#59803=CARTESIAN_POINT('Ctrl Pts',(-94.0497581046446,183.654375325188,7.16329809372523));
#59804=CARTESIAN_POINT('Ctrl Pts',(-94.0305786095415,183.808427590847,7.50811119277797));
#59805=CARTESIAN_POINT('Ctrl Pts',(-94.0233832396797,183.766016095846,7.46752216503762));
#59806=CARTESIAN_POINT('Ctrl Pts',(-94.0140867336752,183.728732551967,7.41742724434477));
#59807=CARTESIAN_POINT('Ctrl Pts',(-93.992007152327,183.674263324104,7.30143603124538));
#59808=CARTESIAN_POINT('Ctrl Pts',(-93.9790611965019,183.657526260789,7.23546638395955));
#59809=CARTESIAN_POINT('Ctrl Pts',(-93.9663361095881,183.654501094901,7.16617869374371));
#59810=CARTESIAN_POINT('Ctrl Pts',(-93.8950711760378,183.808432063787,7.50811547341674));
#59811=CARTESIAN_POINT('Ctrl Pts',(-93.8950711760378,183.762162628718,7.46383546166554));
#59812=CARTESIAN_POINT('Ctrl Pts',(-93.8950711760378,183.72452660375,7.41057191485999));
#59813=CARTESIAN_POINT('Ctrl Pts',(-93.8950711760379,183.671944010125,7.29380111405177));
#59814=CARTESIAN_POINT('Ctrl Pts',(-93.8950711760378,183.657301996158,7.2303298794431));
#59815=CARTESIAN_POINT('Ctrl Pts',(-93.8950711760378,183.654509535339,7.16637201155157));
#59816=CARTESIAN_POINT('Ctrl Pts',(-94.5863762810877,183.879931680532,7.39759661539573));
#59817=CARTESIAN_POINT('Ctrl Pts',(-94.572939594145,183.837313325443,7.3745827112636));
#59818=CARTESIAN_POINT('Ctrl Pts',(-94.5434330746583,183.766974563001,7.32250360483385));
#59819=CARTESIAN_POINT('Ctrl Pts',(-94.4757766475466,183.679018743843,7.19100568156818));
#59820=CARTESIAN_POINT('Ctrl Pts',(-94.4086667642771,183.650808400853,7.08160209503239));
#59821=CARTESIAN_POINT('Ctrl Pts',(-94.3763331414431,183.648624201027,7.03157569431005));
#59822=CARTESIAN_POINT('Ctrl Pts',(-94.5863762810877,183.879931680532,7.39759661539573));
#59823=CARTESIAN_POINT('Ctrl Pts',(-94.6082699931157,183.857570458082,7.36202825693769));
#59824=CARTESIAN_POINT('Ctrl Pts',(-94.647301215523,183.816461366734,7.28146181964964));
#59825=CARTESIAN_POINT('Ctrl Pts',(-94.6960251752149,183.762344599178,7.11499029497953));
#59826=CARTESIAN_POINT('Ctrl Pts',(-94.7339543092282,183.715382608273,6.85930072693204));
#59827=CARTESIAN_POINT('Ctrl Pts',(-94.7347766952966,183.707310258076,6.69702024410962));
#59828=CARTESIAN_POINT('Ctrl Pts',(-94.7347766952966,183.703818996849,6.61705721549324));
#59829=CARTESIAN_POINT('Ctrl Pts',(-94.572939594145,183.837313325443,7.3745827112636));
#59830=CARTESIAN_POINT('Ctrl Pts',(-94.5948965179352,183.819239994788,7.33884587041457));
#59831=CARTESIAN_POINT('Ctrl Pts',(-94.634626956601,183.785613812912,7.25815402939359));
#59832=CARTESIAN_POINT('Ctrl Pts',(-94.684731625892,183.740714069642,7.09119845584911));
#59833=CARTESIAN_POINT('Ctrl Pts',(-94.7208810665954,183.700393899621,6.84448004672505));
#59834=CARTESIAN_POINT('Ctrl Pts',(-94.7199927966309,183.692350766298,6.69332108645968));
#59835=CARTESIAN_POINT('Ctrl Pts',(-94.719350018428,183.688407002758,6.61773011768733));
#59836=CARTESIAN_POINT('Ctrl Pts',(-94.5434330746583,183.766974563001,7.32250360483385));
#59837=CARTESIAN_POINT('Ctrl Pts',(-94.5664353672448,183.755374777443,7.28638058191788));
#59838=CARTESIAN_POINT('Ctrl Pts',(-94.608602722048,183.733718051427,7.20555075551778));
#59839=CARTESIAN_POINT('Ctrl Pts',(-94.6609408127033,183.701580061897,7.03455742935795));
#59840=CARTESIAN_POINT('Ctrl Pts',(-94.6906773597972,183.672045698446,6.81078239090438));
#59841=CARTESIAN_POINT('Ctrl Pts',(-94.6862600130354,183.665669763605,6.68487015703282));
#59842=CARTESIAN_POINT('Ctrl Pts',(-94.6844363341398,183.661642368609,6.61889868685086));
#59843=CARTESIAN_POINT('Ctrl Pts',(-94.4757766475466,183.679018743843,7.19100568156818));
#59844=CARTESIAN_POINT('Ctrl Pts',(-94.5036256562247,183.674594254291,7.1541557515823));
#59845=CARTESIAN_POINT('Ctrl Pts',(-94.5525666047373,183.665519477571,7.07275921966827));
#59846=CARTESIAN_POINT('Ctrl Pts',(-94.6057719220572,183.651329098729,6.92012759575512));
#59847=CARTESIAN_POINT('Ctrl Pts',(-94.6289731242953,183.643256482185,6.76769546912804));
#59848=CARTESIAN_POINT('Ctrl Pts',(-94.6255476311184,183.639079126676,6.67028104303721));
#59849=CARTESIAN_POINT('Ctrl Pts',(-94.6234478028682,183.636404135897,6.62000061188842));
#59850=CARTESIAN_POINT('Ctrl Pts',(-94.4086667642771,183.650808400853,7.08160209503239));
#59851=CARTESIAN_POINT('Ctrl Pts',(-94.4415140786442,183.649483696382,7.05126137440785));
#59852=CARTESIAN_POINT('Ctrl Pts',(-94.4984434684892,183.646601813977,6.98525541545862));
#59853=CARTESIAN_POINT('Ctrl Pts',(-94.5571561830323,183.641422610652,6.86663215678108));
#59854=CARTESIAN_POINT('Ctrl Pts',(-94.5817996127963,183.636029102296,6.74310050591694));
#59855=CARTESIAN_POINT('Ctrl Pts',(-94.580725641302,183.63243545063,6.66079235069453));
#59856=CARTESIAN_POINT('Ctrl Pts',(-94.5798166156499,183.630665384506,6.62025117118526));
#59857=CARTESIAN_POINT('Ctrl Pts',(-94.3763331414431,183.648624201027,7.03157569431005));
#59858=CARTESIAN_POINT('Ctrl Pts',(-94.4115681625267,183.647449654407,7.00467415389609));
#59859=CARTESIAN_POINT('Ctrl Pts',(-94.4719665183852,183.644858278397,6.94532188531937));
#59860=CARTESIAN_POINT('Ctrl Pts',(-94.5323086931383,183.640214671961,6.8389658122036));
#59861=CARTESIAN_POINT('Ctrl Pts',(-94.5573043791848,183.635431969155,6.72942390844981));
#59862=CARTESIAN_POINT('Ctrl Pts',(-94.558,183.632229717168,6.65608027970196));
#59863=CARTESIAN_POINT('Ctrl Pts',(-94.558,183.630665384506,6.62025117118526));
#59864=CARTESIAN_POINT('Ctrl Pts',(-94.5863762810877,183.879931680532,7.39759661539573));
#59865=CARTESIAN_POINT('Ctrl Pts',(-94.5966264434497,183.869462639904,7.38094427938816));
#59866=CARTESIAN_POINT('Ctrl Pts',(-94.6064812672741,183.859284499514,7.3633680028905));
#59867=CARTESIAN_POINT('Ctrl Pts',(-94.6158888020635,183.849447178928,7.34444088452618));
#59868=CARTESIAN_POINT('Ctrl Pts',(-94.6235180460661,183.841469390829,7.32909152813243));
#59869=CARTESIAN_POINT('Ctrl Pts',(-94.6308537481747,183.833715226333,7.31285256683187));
#59870=CARTESIAN_POINT('Ctrl Pts',(-94.6378808378259,183.82620159123,7.29552996071925));
#59871=CARTESIAN_POINT('Ctrl Pts',(-94.6406966800145,183.82319078423,7.28858857708404));
#59872=CARTESIAN_POINT('Ctrl Pts',(-94.6434630856661,183.820218511601,7.28147370066441));
#59873=CARTESIAN_POINT('Ctrl Pts',(-94.6461795315018,183.817285535597,7.27417526760861));
#59874=CARTESIAN_POINT('Ctrl Pts',(-94.6532267125131,183.809676617898,7.25524119641657));
#59875=CARTESIAN_POINT('Ctrl Pts',(-94.6599410979909,183.8023288323,7.23507009096615));
#59876=CARTESIAN_POINT('Ctrl Pts',(-94.6663800845926,183.795182260509,7.21328689978419));
#59877=CARTESIAN_POINT('Ctrl Pts',(-94.6720693171369,183.788867833826,7.19404013816484));
#59878=CARTESIAN_POINT('Ctrl Pts',(-94.6775433144458,183.782710688565,7.17353530862782));
#59879=CARTESIAN_POINT('Ctrl Pts',(-94.682834479173,183.776674736047,7.15147472422912));
#59880=CARTESIAN_POINT('Ctrl Pts',(-94.6867271370233,183.772234145145,7.13524496925637));
#59881=CARTESIAN_POINT('Ctrl Pts',(-94.6905206969098,183.767859253127,7.11817249446259));
#59882=CARTESIAN_POINT('Ctrl Pts',(-94.6942260376019,183.763537061953,7.10012062108334));
#59883=CARTESIAN_POINT('Ctrl Pts',(-94.6979291411357,183.759217480371,7.08207964680968));
#59884=CARTESIAN_POINT('Ctrl Pts',(-94.7014170198196,183.755083286654,7.06306426094067));
#59885=CARTESIAN_POINT('Ctrl Pts',(-94.7046469858771,183.751172682729,7.04332880454927));
#59886=CARTESIAN_POINT('Ctrl Pts',(-94.7081709354069,183.746906145366,7.02179707603208));
#59887=CARTESIAN_POINT('Ctrl Pts',(-94.7113876946272,183.742906088148,6.99940952764211));
#59888=CARTESIAN_POINT('Ctrl Pts',(-94.7142703108382,183.739201434036,6.97655624966806));
#59889=CARTESIAN_POINT('Ctrl Pts',(-94.7175908732246,183.734933944299,6.95023095011771));
#59890=CARTESIAN_POINT('Ctrl Pts',(-94.7204676991765,183.731059133703,6.92329086467515));
#59891=CARTESIAN_POINT('Ctrl Pts',(-94.7229011424018,183.727585649206,6.89637265376711));
#59892=CARTESIAN_POINT('Ctrl Pts',(-94.7239704087522,183.726059383849,6.88454466582178));
#59893=CARTESIAN_POINT('Ctrl Pts',(-94.724954588086,183.724610119514,6.87272104500923));
#59894=CARTESIAN_POINT('Ctrl Pts',(-94.7258558874072,183.723236405009,6.8609549285816));
#59895=CARTESIAN_POINT('Ctrl Pts',(-94.7279004433221,183.720120197052,6.83426403647394));
#59896=CARTESIAN_POINT('Ctrl Pts',(-94.7295291929792,183.717385530504,6.80781679223551));
#59897=CARTESIAN_POINT('Ctrl Pts',(-94.7308178182086,183.714974196066,6.78155829430924));
#59898=CARTESIAN_POINT('Ctrl Pts',(-94.7321794201567,183.712426304257,6.7538127395019));
#59899=CARTESIAN_POINT('Ctrl Pts',(-94.7331609359529,183.710239292041,6.72627322160603));
#59900=CARTESIAN_POINT('Ctrl Pts',(-94.7338104109892,183.708383654194,6.69887040319265));
#59901=CARTESIAN_POINT('Ctrl Pts',(-94.7343407636393,183.706868365084,6.67649362725002));
#59902=CARTESIAN_POINT('Ctrl Pts',(-94.7346487876237,183.705574816221,6.65420670328854));
#59903=CARTESIAN_POINT('Ctrl Pts',(-94.7347444732577,183.704505372553,6.63200423874126));
#59904=CARTESIAN_POINT('Ctrl Pts',(-94.7347659651859,183.704265165059,6.62701734831274));
#59905=CARTESIAN_POINT('Ctrl Pts',(-94.7347766952966,183.704036327511,6.62203490603152));
#59906=CARTESIAN_POINT('Ctrl Pts',(-94.7347766952966,183.703818996849,6.61705721549324));
#59907=CARTESIAN_POINT('Ctrl Pts',(-94.586233904952,183.879965400622,7.39773896934649));
#59908=CARTESIAN_POINT('Ctrl Pts',(-94.6506347896847,183.899296145661,7.36088740690826));
#59909=CARTESIAN_POINT('Ctrl Pts',(-94.6992168958221,183.921781488063,7.31473545287369));
#59910=CARTESIAN_POINT('Ctrl Pts',(-94.7809982276082,183.988247461403,7.17771504699481));
#59911=CARTESIAN_POINT('Ctrl Pts',(-94.808,184.03583716272,7.0894837382875));
#59912=CARTESIAN_POINT('Ctrl Pts',(-94.808,184.08273597177,7.01181558036537));
#59913=CARTESIAN_POINT('Ctrl Pts',(-94.6300662992,183.835217666288,7.32658399391639));
#59914=CARTESIAN_POINT('Ctrl Pts',(-94.6806759777542,183.854282844829,7.2894914459616));
#59915=CARTESIAN_POINT('Ctrl Pts',(-94.7202545058213,183.874328342157,7.24160444750119));
#59916=CARTESIAN_POINT('Ctrl Pts',(-94.7872593604157,183.931033962619,7.10616662806134));
#59917=CARTESIAN_POINT('Ctrl Pts',(-94.808,183.971144708326,7.02669271940451));
#59918=CARTESIAN_POINT('Ctrl Pts',(-94.808,184.010717799375,6.95982125715479));
#59919=CARTESIAN_POINT('Ctrl Pts',(-94.6652761676575,183.797223434071,7.24095577596982));
#59920=CARTESIAN_POINT('Ctrl Pts',(-94.7054956760761,183.813517449839,7.20072177057001));
#59921=CARTESIAN_POINT('Ctrl Pts',(-94.7390579607227,183.830555757804,7.14661242204846));
#59922=CARTESIAN_POINT('Ctrl Pts',(-94.7937759788081,183.881687616998,7.01306208534406));
#59923=CARTESIAN_POINT('Ctrl Pts',(-94.808,183.917542045344,6.94937971030494));
#59924=CARTESIAN_POINT('Ctrl Pts',(-94.808,183.954334646152,6.89329160537525));
#59925=CARTESIAN_POINT('Ctrl Pts',(-94.7230782661393,183.729822056239,6.95944212231783));
#59926=CARTESIAN_POINT('Ctrl Pts',(-94.7475640029788,183.746648150532,6.92754826583096));
#59927=CARTESIAN_POINT('Ctrl Pts',(-94.7695102540733,183.76696738451,6.88722511133001));
#59928=CARTESIAN_POINT('Ctrl Pts',(-94.8011451545092,183.822022879517,6.81069855587764));
#59929=CARTESIAN_POINT('Ctrl Pts',(-94.808,183.855807872896,6.78251244342349));
#59930=CARTESIAN_POINT('Ctrl Pts',(-94.808,183.891499269408,6.75301300424462));
#59931=CARTESIAN_POINT('Ctrl Pts',(-94.734748667716,183.710774308651,6.77700249235279));
#59932=CARTESIAN_POINT('Ctrl Pts',(-94.7561042896562,183.731504136237,6.76235992867131));
#59933=CARTESIAN_POINT('Ctrl Pts',(-94.7746073973402,183.757087904055,6.74547756028761));
#59934=CARTESIAN_POINT('Ctrl Pts',(-94.8006785040734,183.81619549994,6.71134695871785));
#59935=CARTESIAN_POINT('Ctrl Pts',(-94.808,183.849776725186,6.69477880816821));
#59936=CARTESIAN_POINT('Ctrl Pts',(-94.808,183.884800043374,6.67912508435075));
#59937=CARTESIAN_POINT('Ctrl Pts',(-94.7347461188566,183.703788454864,6.61705854898511));
#59938=CARTESIAN_POINT('Ctrl Pts',(-94.7580445288081,183.727056533058,6.61604264275143));
#59939=CARTESIAN_POINT('Ctrl Pts',(-94.776667548973,183.754975934341,6.61482365536599));
#59940=CARTESIAN_POINT('Ctrl Pts',(-94.8017274701321,183.815837706629,6.61216637300086));
#59941=CARTESIAN_POINT('Ctrl Pts',(-94.808,183.848751720308,6.61072931612873));
#59942=CARTESIAN_POINT('Ctrl Pts',(-94.808,183.881649108308,6.60929298514942));
#59943=CARTESIAN_POINT('Ctrl Pts',(-94.5863762810877,183.879931680532,7.39759661539573));
#59944=CARTESIAN_POINT('Ctrl Pts',(-94.6290045840677,183.892735072355,7.37318604158381));
#59945=CARTESIAN_POINT('Ctrl Pts',(-94.6981081677696,183.920924852214,7.31869630235121));
#59946=CARTESIAN_POINT('Ctrl Pts',(-94.7834230715616,183.985489516063,7.17977307970261));
#59947=CARTESIAN_POINT('Ctrl Pts',(-94.808,184.049833655554,7.0660794897617));
#59948=CARTESIAN_POINT('Ctrl Pts',(-94.808,184.080899606544,7.01463063859936));
#59949=CARTESIAN_POINT('Ctrl Pts',(-94.5863762810877,183.879931680532,7.39759661539573));
#59950=CARTESIAN_POINT('Ctrl Pts',(-94.5964537962948,183.911895446849,7.41485704349483));
#59951=CARTESIAN_POINT('Ctrl Pts',(-94.6147160342611,183.984183599936,7.44470887337648));
#59952=CARTESIAN_POINT('Ctrl Pts',(-94.6384811951099,184.133672026298,7.47933557637718));
#59953=CARTESIAN_POINT('Ctrl Pts',(-94.6588470476988,184.360447059008,7.50160455364156));
#59954=CARTESIAN_POINT('Ctrl Pts',(-94.6615533905932,184.500025606915,7.50043552215646));
#59955=CARTESIAN_POINT('Ctrl Pts',(-94.6615533905932,184.567063755345,7.50043552215646));
#59956=CARTESIAN_POINT('Ctrl Pts',(-94.6290045840677,183.892735072355,7.37318604158381));
#59957=CARTESIAN_POINT('Ctrl Pts',(-94.6361677738396,183.924550362527,7.39052006633903));
#59958=CARTESIAN_POINT('Ctrl Pts',(-94.6499905906222,183.996836496651,7.42064833555891));
#59959=CARTESIAN_POINT('Ctrl Pts',(-94.6703229945007,184.148408258883,7.45483118323823));
#59960=CARTESIAN_POINT('Ctrl Pts',(-94.688157021193,184.36974997322,7.47410898382473));
#59961=CARTESIAN_POINT('Ctrl Pts',(-94.6911211879247,184.502483642896,7.47086772482497));
#59962=CARTESIAN_POINT('Ctrl Pts',(-94.6924067443304,184.567063755345,7.46958216841925));
#59963=CARTESIAN_POINT('Ctrl Pts',(-94.6981081677696,183.920924852214,7.31869630235121));
#59964=CARTESIAN_POINT('Ctrl Pts',(-94.7023904957457,183.95319014755,7.33645416421644));
#59965=CARTESIAN_POINT('Ctrl Pts',(-94.7116054289919,184.027031010286,7.3668514792032));
#59966=CARTESIAN_POINT('Ctrl Pts',(-94.7283479397607,184.185795512448,7.39799841787612));
#59967=CARTESIAN_POINT('Ctrl Pts',(-94.7407660834932,184.392457918878,7.40994600193056));
#59968=CARTESIAN_POINT('Ctrl Pts',(-94.7436951557783,184.508259973388,7.40340215763401));
#59969=CARTESIAN_POINT('Ctrl Pts',(-94.7459870091675,184.567063755345,7.39975479984301));
#59970=CARTESIAN_POINT('Ctrl Pts',(-94.7834230715616,183.985489516063,7.17977307970261));
#59971=CARTESIAN_POINT('Ctrl Pts',(-94.7852723450527,184.022048958319,7.20057102285284));
#59972=CARTESIAN_POINT('Ctrl Pts',(-94.7894647407047,184.105407922251,7.23553229677517));
#59973=CARTESIAN_POINT('Ctrl Pts',(-94.7941132320098,184.26244713401,7.27187693661017));
#59974=CARTESIAN_POINT('Ctrl Pts',(-94.794138194988,184.421616510617,7.28813366765557));
#59975=CARTESIAN_POINT('Ctrl Pts',(-94.7955530764168,184.519282126999,7.28197739380009));
#59976=CARTESIAN_POINT('Ctrl Pts',(-94.7965115627713,184.567063755345,7.27777773729973));
#59977=CARTESIAN_POINT('Ctrl Pts',(-94.808,184.049833655554,7.0660794897617));
#59978=CARTESIAN_POINT('Ctrl Pts',(-94.808,184.085848550364,7.09155962627666));
#59979=CARTESIAN_POINT('Ctrl Pts',(-94.808,184.166503830817,7.13548226082474));
#59980=CARTESIAN_POINT('Ctrl Pts',(-94.808,184.304407696604,7.179009023271));
#59981=CARTESIAN_POINT('Ctrl Pts',(-94.808,184.443660216662,7.19511172889108));
#59982=CARTESIAN_POINT('Ctrl Pts',(-94.808,184.527708402171,7.19233341416721));
#59983=CARTESIAN_POINT('Ctrl Pts',(-94.808,184.567063755345,7.19051536286305));
#59984=CARTESIAN_POINT('Ctrl Pts',(-94.808,184.080899606544,7.01463063859936));
#59985=CARTESIAN_POINT('Ctrl Pts',(-94.808,184.116750071164,7.04082313367749));
#59986=CARTESIAN_POINT('Ctrl Pts',(-94.808,184.196761264661,7.08570875315625));
#59987=CARTESIAN_POINT('Ctrl Pts',(-94.808,184.327751215992,7.12903235028692));
#59988=CARTESIAN_POINT('Ctrl Pts',(-94.808,184.456140351229,7.14630971460134));
#59989=CARTESIAN_POINT('Ctrl Pts',(-94.808,184.531850203639,7.14688213156319));
#59990=CARTESIAN_POINT('Ctrl Pts',(-94.808,184.567063755345,7.14688213156319));
#59991=CARTESIAN_POINT('Ctrl Pts',(-94.5863762810877,183.879931680532,7.39759661539573));
#59992=CARTESIAN_POINT('Ctrl Pts',(-94.5964537962948,183.911895446849,7.41485704349483));
#59993=CARTESIAN_POINT('Ctrl Pts',(-94.6147160342611,183.984183599936,7.44470887337648));
#59994=CARTESIAN_POINT('Ctrl Pts',(-94.6384811951099,184.133672026298,7.47933557637718));
#59995=CARTESIAN_POINT('Ctrl Pts',(-94.6588470476988,184.360447059008,7.50160455364156));
#59996=CARTESIAN_POINT('Ctrl Pts',(-94.6615533905932,184.500025606915,7.50043552215646));
#59997=CARTESIAN_POINT('Ctrl Pts',(-94.6615533905932,184.567063755345,7.50043552215646));
#59998=CARTESIAN_POINT('Ctrl Pts',(-94.586373125922,183.879921673242,7.3975912113109));
#59999=CARTESIAN_POINT('Ctrl Pts',(-94.5571812160472,183.90973655391,7.44501696721517));
#60000=CARTESIAN_POINT('Ctrl Pts',(-94.493724243071,183.973649051418,7.52292543584906));
#60001=CARTESIAN_POINT('Ctrl Pts',(-94.3396406071471,184.126013551755,7.61749013969682));
#60002=CARTESIAN_POINT('Ctrl Pts',(-94.2327804972066,184.2302148295,7.64688213156319));
#60003=CARTESIAN_POINT('Ctrl Pts',(-94.1870499643503,184.275073000639,7.64688213156319));
#60004=CARTESIAN_POINT('Ctrl Pts',(-94.1862264913777,184.275880764931,7.64688213156319));
#60005=CARTESIAN_POINT('Ctrl Pts',(-94.185403018405,184.276688529224,7.64688213156319));
#60006=CARTESIAN_POINT('Ctrl Pts',(-94.1845795454323,184.277496293517,7.64688213156319));
#60007=CARTESIAN_POINT('Ctrl Pts',(-94.596451890401,183.911887902773,7.41485392807387));
#60008=CARTESIAN_POINT('Ctrl Pts',(-94.5681986291066,183.941966634618,7.45819736224494));
#60009=CARTESIAN_POINT('Ctrl Pts',(-94.5059931665984,184.006467452133,7.53081666938021));
#60010=CARTESIAN_POINT('Ctrl Pts',(-94.3552470725979,184.157256185711,7.62021937310339));
#60011=CARTESIAN_POINT('Ctrl Pts',(-94.2523327289069,184.253414027522,7.64688213156319));
#60012=CARTESIAN_POINT('Ctrl Pts',(-94.2061627103141,184.294184960801,7.64688213156319));
#60013=CARTESIAN_POINT('Ctrl Pts',(-94.2053313234903,184.294919125909,7.64688213156319));
#60014=CARTESIAN_POINT('Ctrl Pts',(-94.2044999366666,184.295653291018,7.64688213156319));
#60015=CARTESIAN_POINT('Ctrl Pts',(-94.2036685498428,184.296387456127,7.64688213156319));
#60016=CARTESIAN_POINT('Ctrl Pts',(-94.614715207533,183.984178399624,7.44470766880356));
#60017=CARTESIAN_POINT('Ctrl Pts',(-94.587715922049,184.014736048448,7.48151512515165));
#60018=CARTESIAN_POINT('Ctrl Pts',(-94.5267280628975,184.079547094808,7.54541470000755));
#60019=CARTESIAN_POINT('Ctrl Pts',(-94.3825311239359,184.224978854366,7.62565386167803));
#60020=CARTESIAN_POINT('Ctrl Pts',(-94.2876947671245,184.303040498649,7.64688213156319));
#60021=CARTESIAN_POINT('Ctrl Pts',(-94.2406207573998,184.336171399792,7.64688213156319));
#60022=CARTESIAN_POINT('Ctrl Pts',(-94.2397730923431,184.336767990296,7.64688213156319));
#60023=CARTESIAN_POINT('Ctrl Pts',(-94.2389254272866,184.3373645808,7.64688213156319));
#60024=CARTESIAN_POINT('Ctrl Pts',(-94.2380777622299,184.337961171304,7.64688213156319));
#60025=CARTESIAN_POINT('Ctrl Pts',(-94.6384811951099,184.133672026298,7.47933557637717));
#60026=CARTESIAN_POINT('Ctrl Pts',(-94.6116371719,184.162851636594,7.51005301697238));
#60027=CARTESIAN_POINT('Ctrl Pts',(-94.5489554121106,184.226369088034,7.5658100454754));
#60028=CARTESIAN_POINT('Ctrl Pts',(-94.4170392190189,184.343992586021,7.63228576908014));
#60029=CARTESIAN_POINT('Ctrl Pts',(-94.3277141500165,184.386604899275,7.64688213156319));
#60030=CARTESIAN_POINT('Ctrl Pts',(-94.279026884998,184.408024093343,7.64688213156319));
#60031=CARTESIAN_POINT('Ctrl Pts',(-94.278150169938,184.408409790301,7.64688213156319));
#60032=CARTESIAN_POINT('Ctrl Pts',(-94.277273454878,184.408795487259,7.64688213156319));
#60033=CARTESIAN_POINT('Ctrl Pts',(-94.2763967398181,184.409181184217,7.64688213156319));
#60034=CARTESIAN_POINT('Ctrl Pts',(-94.6588477561738,184.360454947922,7.50160532832136));
#60035=CARTESIAN_POINT('Ctrl Pts',(-94.6305093144956,184.378442293937,7.52938595251962));
#60036=CARTESIAN_POINT('Ctrl Pts',(-94.5648162410662,184.416149483012,7.58037465328619));
#60037=CARTESIAN_POINT('Ctrl Pts',(-94.4431619149037,184.457871504101,7.63329393720713));
#60038=CARTESIAN_POINT('Ctrl Pts',(-94.3509938580274,184.475784430907,7.64688213156319));
#60039=CARTESIAN_POINT('Ctrl Pts',(-94.3026771785912,184.485988853464,7.64688213156319));
#60040=CARTESIAN_POINT('Ctrl Pts',(-94.3018071366923,184.48617260523,7.64688213156319));
#60041=CARTESIAN_POINT('Ctrl Pts',(-94.3009370947934,184.486356356996,7.64688213156319));
#60042=CARTESIAN_POINT('Ctrl Pts',(-94.3000670528944,184.486540108762,7.64688213156319));
#60043=CARTESIAN_POINT('Ctrl Pts',(-94.6615536730035,184.500040173607,7.50043540011016));
#60044=CARTESIAN_POINT('Ctrl Pts',(-94.6319857473677,184.505029464366,7.5300033839545));
#60045=CARTESIAN_POINT('Ctrl Pts',(-94.5645199951851,184.515090034172,7.58257751724573));
#60046=CARTESIAN_POINT('Ctrl Pts',(-94.4430952553281,184.529103099184,7.63443532709049));
#60047=CARTESIAN_POINT('Ctrl Pts',(-94.3534515391152,184.536470496744,7.64688213156319));
#60048=CARTESIAN_POINT('Ctrl Pts',(-94.3080005555588,184.540043267953,7.64688213156319));
#60049=CARTESIAN_POINT('Ctrl Pts',(-94.3071821164503,184.540107603099,7.64688213156319));
#60050=CARTESIAN_POINT('Ctrl Pts',(-94.3063636773419,184.540171938246,7.64688213156319));
#60051=CARTESIAN_POINT('Ctrl Pts',(-94.3055452382335,184.540236273393,7.64688213156319));
#60052=CARTESIAN_POINT('Ctrl Pts',(-94.661553390549,184.567084744,7.50043552217556));
#60053=CARTESIAN_POINT('Ctrl Pts',(-94.6306996342994,184.567083181545,7.53128927841605));
#60054=CARTESIAN_POINT('Ctrl Pts',(-94.5608715262266,184.567080030935,7.58486985831814));
#60055=CARTESIAN_POINT('Ctrl Pts',(-94.4388942907442,184.567075642722,7.63539399443642));
#60056=CARTESIAN_POINT('Ctrl Pts',(-94.3516326619928,184.567073335675,7.64688213156319));
#60057=CARTESIAN_POINT('Ctrl Pts',(-94.307999999913,184.567072216863,7.64688213156319));
#60058=CARTESIAN_POINT('Ctrl Pts',(-94.3072143034493,184.567072196717,7.64688213156319));
#60059=CARTESIAN_POINT('Ctrl Pts',(-94.3064286069856,184.56707217657,7.64688213156319));
#60060=CARTESIAN_POINT('Ctrl Pts',(-94.3056429105219,184.567072156424,7.64688213156319));
#60061=CARTESIAN_POINT('Ctrl Pts',(-94.5883155776693,176.984627953265,7.39535654704176));
#60062=CARTESIAN_POINT('Ctrl Pts',(-94.6534369796771,176.965336189237,7.35824454678155));
#60063=CARTESIAN_POINT('Ctrl Pts',(-94.7019968309848,176.94286526605,7.31149725789639));
#60064=CARTESIAN_POINT('Ctrl Pts',(-94.7816598819346,176.877091217439,7.174186905914));
#60065=CARTESIAN_POINT('Ctrl Pts',(-94.808,176.83024661922,7.08573514105913));
#60066=CARTESIAN_POINT('Ctrl Pts',(-94.808,176.783744496969,7.00808963275633));
#60067=CARTESIAN_POINT('Ctrl Pts',(-94.6102517777535,176.922648891189,7.4300493771955));
#60068=CARTESIAN_POINT('Ctrl Pts',(-94.6659766954326,176.903605473363,7.39326351602608));
#60069=CARTESIAN_POINT('Ctrl Pts',(-94.7109779821328,176.87927007796,7.3475976990871));
#60070=CARTESIAN_POINT('Ctrl Pts',(-94.7848834190924,176.807738134893,7.21703065745251));
#60071=CARTESIAN_POINT('Ctrl Pts',(-94.808,176.761010557835,7.13689342200126));
#60072=CARTESIAN_POINT('Ctrl Pts',(-94.808,176.71531148124,7.06147510047824));
#60073=CARTESIAN_POINT('Ctrl Pts',(-94.6285145489992,176.848142796783,7.45696068480262));
#60074=CARTESIAN_POINT('Ctrl Pts',(-94.6787404356168,176.826373157921,7.42106711548643));
#60075=CARTESIAN_POINT('Ctrl Pts',(-94.7218423652828,176.795714320965,7.37501444464947));
#60076=CARTESIAN_POINT('Ctrl Pts',(-94.7892844037096,176.717495517955,7.24884767878177));
#60077=CARTESIAN_POINT('Ctrl Pts',(-94.808,176.676376012172,7.17610896360519));
#60078=CARTESIAN_POINT('Ctrl Pts',(-94.808,176.634162797082,7.10060073380301));
#60079=CARTESIAN_POINT('Ctrl Pts',(-94.6574600700694,176.606419718929,7.49563586541336));
#60080=CARTESIAN_POINT('Ctrl Pts',(-94.7008137071935,176.58902870709,7.45630593597995));
#60081=CARTESIAN_POINT('Ctrl Pts',(-94.7388434711317,176.565092064379,7.40593087380391));
#60082=CARTESIAN_POINT('Ctrl Pts',(-94.7932811214997,176.517505569181,7.2839020640355));
#60083=CARTESIAN_POINT('Ctrl Pts',(-94.808,176.496522331037,7.21600137589455));
#60084=CARTESIAN_POINT('Ctrl Pts',(-94.808,176.47181661547,7.14141117641512));
#60085=CARTESIAN_POINT('Ctrl Pts',(-94.661499565192,176.45141471969,7.5004893392985));
#60086=CARTESIAN_POINT('Ctrl Pts',(-94.7042037020778,176.445782807778,7.45779830710247));
#60087=CARTESIAN_POINT('Ctrl Pts',(-94.7412045710364,176.437586963488,7.40521656007253));
#60088=CARTESIAN_POINT('Ctrl Pts',(-94.7933450983478,176.417098527468,7.28415932256497));
#60089=CARTESIAN_POINT('Ctrl Pts',(-94.808,176.404631447772,7.21562975570081));
#60090=CARTESIAN_POINT('Ctrl Pts',(-94.808,176.392431073226,7.14429447949361));
#60091=CARTESIAN_POINT('Ctrl Pts',(-94.6614946703185,176.32489514138,7.50049423255089));
#60092=CARTESIAN_POINT('Ctrl Pts',(-94.7080836278418,176.32489514138,7.45392095211457));
#60093=CARTESIAN_POINT('Ctrl Pts',(-94.7453248308879,176.32489514138,7.39803927861198));
#60094=CARTESIAN_POINT('Ctrl Pts',(-94.795443931965,176.324895141379,7.276221272331));
#60095=CARTESIAN_POINT('Ctrl Pts',(-94.808,176.32489514138,7.210341476921));
#60096=CARTESIAN_POINT('Ctrl Pts',(-94.808,176.32489514138,7.14449352965281));
#60097=CARTESIAN_POINT('Ctrl Pts',(-94.5884254558468,176.984525028658,7.39535375481029));
#60098=CARTESIAN_POINT('Ctrl Pts',(-94.6315420165262,176.971745414956,7.37076724410853));
#60099=CARTESIAN_POINT('Ctrl Pts',(-94.7013136318155,176.943544850019,7.31549145962043));
#60100=CARTESIAN_POINT('Ctrl Pts',(-94.7837746510356,176.879623920993,7.17642016689475));
#60101=CARTESIAN_POINT('Ctrl Pts',(-94.808,176.816157822949,7.0624226278381));
#60102=CARTESIAN_POINT('Ctrl Pts',(-94.808,176.785344510737,7.01097377667576));
#60103=CARTESIAN_POINT('Ctrl Pts',(-94.5884254558468,176.984525028658,7.39535375481029));
#60104=CARTESIAN_POINT('Ctrl Pts',(-94.6098068809322,177.005921891424,7.35957787142064));
#60105=CARTESIAN_POINT('Ctrl Pts',(-94.6485028016042,177.044590501485,7.2786744497011));
#60106=CARTESIAN_POINT('Ctrl Pts',(-94.6969753840381,177.094881060989,7.11159567253651));
#60107=CARTESIAN_POINT('Ctrl Pts',(-94.7339939067764,177.138313905159,6.85629792795016));
#60108=CARTESIAN_POINT('Ctrl Pts',(-94.7347766952966,177.145764370792,6.69577848300117));
#60109=CARTESIAN_POINT('Ctrl Pts',(-94.7347766952966,177.149201415559,6.61705721549324));
#60110=CARTESIAN_POINT('Ctrl Pts',(-94.6315420165262,176.971745414956,7.37076724410853));
#60111=CARTESIAN_POINT('Ctrl Pts',(-94.6483925078467,176.993267180864,7.33479140136483));
#60112=CARTESIAN_POINT('Ctrl Pts',(-94.6792027054655,177.032669508795,7.2537266284174));
#60113=CARTESIAN_POINT('Ctrl Pts',(-94.7180594106058,177.084298204184,7.08606409853655));
#60114=CARTESIAN_POINT('Ctrl Pts',(-94.7483272506805,177.125819734534,6.83985305489976));
#60115=CARTESIAN_POINT('Ctrl Pts',(-94.7495605939624,177.131195566568,6.69052942451778));
#60116=CARTESIAN_POINT('Ctrl Pts',(-94.7502033721652,177.133789421468,6.61638431329914));
#60117=CARTESIAN_POINT('Ctrl Pts',(-94.7013136318155,176.943544850019,7.31549145962043));
#60118=CARTESIAN_POINT('Ctrl Pts',(-94.71150255524,176.966148610266,7.27908460210013));
#60119=CARTESIAN_POINT('Ctrl Pts',(-94.730006199445,177.007941279105,7.19773911236428));
#60120=CARTESIAN_POINT('Ctrl Pts',(-94.755303919379,177.061832339242,7.02593218701022));
#60121=CARTESIAN_POINT('Ctrl Pts',(-94.7750591965832,177.0968315243,6.8028255088098));
#60122=CARTESIAN_POINT('Ctrl Pts',(-94.7758475778892,177.09793213242,6.6790435028581));
#60123=CARTESIAN_POINT('Ctrl Pts',(-94.7769935045837,177.098908967271,6.61486139977982));
#60124=CARTESIAN_POINT('Ctrl Pts',(-94.7837746510356,176.879623920993,7.17642016689475));
#60125=CARTESIAN_POINT('Ctrl Pts',(-94.7867524820067,176.90683240698,7.13934729085281));
#60126=CARTESIAN_POINT('Ctrl Pts',(-94.7925893197829,176.955079925756,7.05767725884627));
#60127=CARTESIAN_POINT('Ctrl Pts',(-94.800368415224,177.009798003243,6.90520363264339));
#60128=CARTESIAN_POINT('Ctrl Pts',(-94.8018280769089,177.037174549913,6.75499702672845));
#60129=CARTESIAN_POINT('Ctrl Pts',(-94.8017765382084,177.037974830037,6.66042458937444));
#60130=CARTESIAN_POINT('Ctrl Pts',(-94.8022557813856,177.037978483567,6.61220111740945));
#60131=CARTESIAN_POINT('Ctrl Pts',(-94.808,176.816157822949,7.0624226278381));
#60132=CARTESIAN_POINT('Ctrl Pts',(-94.808,176.848078764965,7.03223708823903));
#60133=CARTESIAN_POINT('Ctrl Pts',(-94.808,176.903818455839,6.96676286069116));
#60134=CARTESIAN_POINT('Ctrl Pts',(-94.808,176.963328611201,6.84938486937064));
#60135=CARTESIAN_POINT('Ctrl Pts',(-94.808,176.991228764998,6.72834724608969));
#60136=CARTESIAN_POINT('Ctrl Pts',(-94.808,176.993613457685,6.64889669566071));
#60137=CARTESIAN_POINT('Ctrl Pts',(-94.808,176.994388823571,6.61029795175296));
#60138=CARTESIAN_POINT('Ctrl Pts',(-94.808,176.785344510737,7.01097377667576));
#60139=CARTESIAN_POINT('Ctrl Pts',(-94.808,176.819566526375,6.98433869461113));
#60140=CARTESIAN_POINT('Ctrl Pts',(-94.808,176.878622327129,6.92568651925203));
#60141=CARTESIAN_POINT('Ctrl Pts',(-94.808,176.939508143562,6.82075688494771));
#60142=CARTESIAN_POINT('Ctrl Pts',(-94.808,176.967359116263,6.71376524891753));
#60143=CARTESIAN_POINT('Ctrl Pts',(-94.808,176.971110382365,6.64330322132975));
#60144=CARTESIAN_POINT('Ctrl Pts',(-94.808,176.972592972505,6.60934632434393));
#60145=CARTESIAN_POINT('Ctrl Pts',(-94.5884254558468,176.984525028658,7.39535375481029));
#60146=CARTESIAN_POINT('Ctrl Pts',(-94.6098068809322,177.005921891424,7.35957787142064));
#60147=CARTESIAN_POINT('Ctrl Pts',(-94.6485028016042,177.044590501484,7.27867444970108));
#60148=CARTESIAN_POINT('Ctrl Pts',(-94.6969753840382,177.094881060989,7.11159567253649));
#60149=CARTESIAN_POINT('Ctrl Pts',(-94.7339939067764,177.13831390516,6.85629792795014));
#60150=CARTESIAN_POINT('Ctrl Pts',(-94.7347766952966,177.145764370792,6.69577848300116));
#60151=CARTESIAN_POINT('Ctrl Pts',(-94.7347766952966,177.149201415559,6.61705721549323));
#60152=CARTESIAN_POINT('Ctrl Pts',(-94.5884254558468,176.984525028658,7.39535375481029));
#60153=CARTESIAN_POINT('Ctrl Pts',(-94.5663776167031,177.046872329147,7.36046679724896));
#60154=CARTESIAN_POINT('Ctrl Pts',(-94.5412499370719,177.093695516865,7.31692306430339));
#60155=CARTESIAN_POINT('Ctrl Pts',(-94.4710709451373,177.17312109516,7.18764712822076));
#60156=CARTESIAN_POINT('Ctrl Pts',(-94.4223192897214,177.201224133263,7.10422822780275));
#60157=CARTESIAN_POINT('Ctrl Pts',(-94.3742119982671,177.204483285978,7.02958135814414));
#60158=CARTESIAN_POINT('Ctrl Pts',(-94.6311883060176,177.02731875419,7.32380198803099));
#60159=CARTESIAN_POINT('Ctrl Pts',(-94.6098933003894,177.076731745585,7.28888264887547));
#60160=CARTESIAN_POINT('Ctrl Pts',(-94.5874001380377,177.115384881461,7.24368174382183));
#60161=CARTESIAN_POINT('Ctrl Pts',(-94.5265484532345,177.181708450915,7.11573150195929));
#60162=CARTESIAN_POINT('Ctrl Pts',(-94.4848354627333,177.204008111301,7.04046464749648));
#60163=CARTESIAN_POINT('Ctrl Pts',(-94.4436587353379,177.206810675677,6.97627537012739));
#60164=CARTESIAN_POINT('Ctrl Pts',(-94.6665693390315,177.062496973875,7.23768468521652));
#60165=CARTESIAN_POINT('Ctrl Pts',(-94.6481388098503,177.102260511457,7.19976666426189));
#60166=CARTESIAN_POINT('Ctrl Pts',(-94.6285725757259,177.135645564563,7.1485653233156));
#60167=CARTESIAN_POINT('Ctrl Pts',(-94.5728139001031,177.191347087537,7.02230451151569));
#60168=CARTESIAN_POINT('Ctrl Pts',(-94.5352627797744,177.207430414249,6.96208102316671));
#60169=CARTESIAN_POINT('Ctrl Pts',(-94.496728597319,177.20977293274,6.90842852884746));
#60170=CARTESIAN_POINT('Ctrl Pts',(-94.7235634091462,177.124979242991,6.95610033738257));
#60171=CARTESIAN_POINT('Ctrl Pts',(-94.7052944788643,177.150093180351,6.92691900419388));
#60172=CARTESIAN_POINT('Ctrl Pts',(-94.6832247273556,177.172847239964,6.88972589026314));
#60173=CARTESIAN_POINT('Ctrl Pts',(-94.625079426002,177.206633742396,6.81931589592966));
#60174=CARTESIAN_POINT('Ctrl Pts',(-94.5901713747512,177.21478984664,6.79352230911713));
#60175=CARTESIAN_POINT('Ctrl Pts',(-94.5532492130999,177.215991957444,6.76598944509705));
#60176=CARTESIAN_POINT('Ctrl Pts',(-94.7347766952966,177.142327326025,6.77449975050911));
#60177=CARTESIAN_POINT('Ctrl Pts',(-94.7134335080368,177.164196174592,6.76292583721816));
#60178=CARTESIAN_POINT('Ctrl Pts',(-94.6871483363132,177.18331454048,6.74898747120865));
#60179=CARTESIAN_POINT('Ctrl Pts',(-94.6266236058355,177.210672457776,6.71995002942119));
#60180=CARTESIAN_POINT('Ctrl Pts',(-94.5923530373433,177.218637313136,6.70540083852002));
#60181=CARTESIAN_POINT('Ctrl Pts',(-94.5566812442946,177.219248975201,6.69139147398359));
#60182=CARTESIAN_POINT('Ctrl Pts',(-94.7347766952966,177.149201415559,6.61705721549323));
#60183=CARTESIAN_POINT('Ctrl Pts',(-94.7114932182857,177.172462731858,6.61807282649619));
#60184=CARTESIAN_POINT('Ctrl Pts',(-94.6835592558375,177.191056842141,6.61888466288362));
#60185=CARTESIAN_POINT('Ctrl Pts',(-94.6226548077396,177.216087404442,6.61997752083523));
#60186=CARTESIAN_POINT('Ctrl Pts',(-94.5897104960092,177.222355027901,6.62025117118529));
#60187=CARTESIAN_POINT('Ctrl Pts',(-94.5567826870412,177.222355027901,6.62025117118529));
#60188=CARTESIAN_POINT('Ctrl Pts',(-94.5884254558468,176.984525028658,7.39535375481029));
#60189=CARTESIAN_POINT('Ctrl Pts',(-94.58325582547,176.999143808141,7.38717369351775));
#60190=CARTESIAN_POINT('Ctrl Pts',(-94.5779585087442,177.012796731735,7.37858443030572));
#60191=CARTESIAN_POINT('Ctrl Pts',(-94.5724167768885,177.025703844476,7.36938629766101));
#60192=CARTESIAN_POINT('Ctrl Pts',(-94.5671072552321,177.038070122095,7.36057358608515));
#60193=CARTESIAN_POINT('Ctrl Pts',(-94.56157395493,177.049750696796,7.35120295510555));
#60194=CARTESIAN_POINT('Ctrl Pts',(-94.5557039678596,177.060903771105,7.34107261421153));
#60195=CARTESIAN_POINT('Ctrl Pts',(-94.5503882215376,177.071003778656,7.33189877418393));
#60196=CARTESIAN_POINT('Ctrl Pts',(-94.5447965920249,177.080670390376,7.32210223704105));
#60197=CARTESIAN_POINT('Ctrl Pts',(-94.538831535909,177.090004449565,7.31150304849759));
#60198=CARTESIAN_POINT('Ctrl Pts',(-94.528883673452,177.105570763641,7.2938268912685));
#60199=CARTESIAN_POINT('Ctrl Pts',(-94.5180983978938,177.119929262035,7.27420709109785));
#60200=CARTESIAN_POINT('Ctrl Pts',(-94.5062158533787,177.133424815088,7.2522059371535));
#60201=CARTESIAN_POINT('Ctrl Pts',(-94.4948930380898,177.14628465788,7.23124115120745));
#60202=CARTESIAN_POINT('Ctrl Pts',(-94.4821887924221,177.15788741836,7.20836124867954));
#60203=CARTESIAN_POINT('Ctrl Pts',(-94.4685957100858,177.167812873781,7.18453181977115));
#60204=CARTESIAN_POINT('Ctrl Pts',(-94.4587872346788,177.174974868609,7.16733701717763));
#60205=CARTESIAN_POINT('Ctrl Pts',(-94.4483695907206,177.181328139506,7.14952271972465));
#60206=CARTESIAN_POINT('Ctrl Pts',(-94.437584117276,177.186648973755,7.13148763404462));
#60207=CARTESIAN_POINT('Ctrl Pts',(-94.4268695401917,177.191934832463,7.11357109874037));
#60208=CARTESIAN_POINT('Ctrl Pts',(-94.4157930906559,177.19620040218,7.09543861682092));
#60209=CARTESIAN_POINT('Ctrl Pts',(-94.4046169523889,177.199257142591,7.07750553737914));
#60210=CARTESIAN_POINT('Ctrl Pts',(-94.3950905743753,177.201862663743,7.06221964079938));
#60211=CARTESIAN_POINT('Ctrl Pts',(-94.3854926257832,177.203589872445,7.04707978154499));
#60212=CARTESIAN_POINT('Ctrl Pts',(-94.3759904380122,177.204351725777,7.03234044629313));
#60213=CARTESIAN_POINT('Ctrl Pts',(-94.5884254558468,176.984525028658,7.39535375481029));
#60214=CARTESIAN_POINT('Ctrl Pts',(-94.5560880353372,176.994109738936,7.41379363783662));
#60215=CARTESIAN_POINT('Ctrl Pts',(-94.482054096747,177.011443278547,7.4459076197835));
#60216=CARTESIAN_POINT('Ctrl Pts',(-94.3295187197023,177.031935903263,7.48378102683007));
#60217=CARTESIAN_POINT('Ctrl Pts',(-94.0974126716588,177.045865935655,7.50910025293898));
#60218=CARTESIAN_POINT('Ctrl Pts',(-93.9599339854003,177.044642008915,7.50806411259307));
#60219=CARTESIAN_POINT('Ctrl Pts',(-93.8950711760378,177.044642008915,7.50806411259307));
#60220=CARTESIAN_POINT('Ctrl Pts',(-94.5738174619479,177.025833792715,7.37223908765919));
#60221=CARTESIAN_POINT('Ctrl Pts',(-94.5415790733672,177.032494385296,7.39070553431321));
#60222=CARTESIAN_POINT('Ctrl Pts',(-94.4678217273959,177.045137514815,7.42307569221028));
#60223=CARTESIAN_POINT('Ctrl Pts',(-94.3141122170729,177.061607691831,7.4606232976078));
#60224=CARTESIAN_POINT('Ctrl Pts',(-94.0888450732783,177.073696880768,7.48300698740818));
#60225=CARTESIAN_POINT('Ctrl Pts',(-93.9582293747591,177.074008738592,7.47995158477663));
#60226=CARTESIAN_POINT('Ctrl Pts',(-93.8950711760378,177.075285552926,7.47872930095852));
#60227=CARTESIAN_POINT('Ctrl Pts',(-94.5419989675224,177.092898396315,7.32069014839244));
#60228=CARTESIAN_POINT('Ctrl Pts',(-94.5096281389235,177.096323925077,7.33954734751144));
#60229=CARTESIAN_POINT('Ctrl Pts',(-94.4355165084708,177.103409805847,7.37225180380643));
#60230=CARTESIAN_POINT('Ctrl Pts',(-94.2756572759326,177.11600716532,7.40711248816711));
#60231=CARTESIAN_POINT('Ctrl Pts',(-94.0681285413123,177.124535544538,7.4220676273886));
#60232=CARTESIAN_POINT('Ctrl Pts',(-93.9536681381791,177.126738415372,7.41569963028089));
#60233=CARTESIAN_POINT('Ctrl Pts',(-93.8950711760378,177.129063236374,7.41222038715008));
#60234=CARTESIAN_POINT('Ctrl Pts',(-94.4737458640861,177.174934718573,7.18979388030239));
#60235=CARTESIAN_POINT('Ctrl Pts',(-94.4378438319255,177.175641339921,7.2116332483073));
#60236=CARTESIAN_POINT('Ctrl Pts',(-94.3555497953319,177.177713723187,7.24881604848318));
#60237=CARTESIAN_POINT('Ctrl Pts',(-94.2001754395005,177.17999891801,7.28784371380088));
#60238=CARTESIAN_POINT('Ctrl Pts',(-94.0416870707051,177.179230774753,7.30539689422419));
#60239=CARTESIAN_POINT('Ctrl Pts',(-93.9435490045631,177.180930274273,7.29939914129164));
#60240=CARTESIAN_POINT('Ctrl Pts',(-93.8950711760378,177.18201324676,7.29535722391957));
#60241=CARTESIAN_POINT('Ctrl Pts',(-94.4078644018629,177.202203416976,7.0817989432331));
#60242=CARTESIAN_POINT('Ctrl Pts',(-94.3729089357379,177.201059972342,7.10798813105134));
#60243=CARTESIAN_POINT('Ctrl Pts',(-94.2941287524351,177.199077321133,7.15339830951434));
#60244=CARTESIAN_POINT('Ctrl Pts',(-94.1583828249166,177.197108823796,7.19848431099128));
#60245=CARTESIAN_POINT('Ctrl Pts',(-94.0197796631873,177.196364118651,7.21554086303584));
#60246=CARTESIAN_POINT('Ctrl Pts',(-93.9350930092324,177.196482105744,7.21283851432629));
#60247=CARTESIAN_POINT('Ctrl Pts',(-93.8950711760378,177.196559205187,7.21107264676308));
#60248=CARTESIAN_POINT('Ctrl Pts',(-94.3759904837216,177.204362797887,7.03234098912526));
#60249=CARTESIAN_POINT('Ctrl Pts',(-94.3413952237016,177.203190663197,7.05918728725879));
#60250=CARTESIAN_POINT('Ctrl Pts',(-94.2636262611988,177.201171249509,7.10543946490277));
#60251=CARTESIAN_POINT('Ctrl Pts',(-94.1350305732903,177.199221311699,7.15010038334335));
#60252=CARTESIAN_POINT('Ctrl Pts',(-94.007353523218,177.198434049746,7.16813164654578));
#60253=CARTESIAN_POINT('Ctrl Pts',(-93.9309344184147,177.198409591815,7.16869182524586));
#60254=CARTESIAN_POINT('Ctrl Pts',(-93.8950711760378,177.198409591815,7.16869182524587));
#60255=CARTESIAN_POINT('Ctrl Pts',(-94.5884254558468,176.984525028658,7.39535375481029));
#60256=CARTESIAN_POINT('Ctrl Pts',(-94.5560880353372,176.994109738936,7.41379363783661));
#60257=CARTESIAN_POINT('Ctrl Pts',(-94.482054096747,177.011443278548,7.44590761978351));
#60258=CARTESIAN_POINT('Ctrl Pts',(-94.3295187197023,177.031935903263,7.48378102683006));
#60259=CARTESIAN_POINT('Ctrl Pts',(-94.0974126716588,177.045865935654,7.50910025293896));
#60260=CARTESIAN_POINT('Ctrl Pts',(-93.9599339854003,177.044642008915,7.50806411259304));
#60261=CARTESIAN_POINT('Ctrl Pts',(-93.8950711760378,177.044642008915,7.50806411259304));
#60262=CARTESIAN_POINT('Ctrl Pts',(-94.5884254558468,176.984525028658,7.39535375481029));
#60263=CARTESIAN_POINT('Ctrl Pts',(-94.5599168890663,176.955995878305,7.44305493266317));
#60264=CARTESIAN_POINT('Ctrl Pts',(-94.497822806546,176.894669776916,7.52152658192664));
#60265=CARTESIAN_POINT('Ctrl Pts',(-94.3477866525217,176.749759187145,7.61715219778786));
#60266=CARTESIAN_POINT('Ctrl Pts',(-94.2423798067226,176.647250785912,7.64688213156319));
#60267=CARTESIAN_POINT('Ctrl Pts',(-94.1966491362833,176.602706256485,7.64688213156319));
#60268=CARTESIAN_POINT('Ctrl Pts',(-94.1958163260637,176.601895047312,7.64688213156319));
#60269=CARTESIAN_POINT('Ctrl Pts',(-94.194983515844,176.601083838139,7.64688213156319));
#60270=CARTESIAN_POINT('Ctrl Pts',(-94.1941507056244,176.600272628967,7.64688213156319));
#60271=CARTESIAN_POINT('Ctrl Pts',(-94.5560880353372,176.994109738936,7.41379363783662));
#60272=CARTESIAN_POINT('Ctrl Pts',(-94.5270277085396,176.966580465984,7.45727887363796));
#60273=CARTESIAN_POINT('Ctrl Pts',(-94.4639558126487,176.906608520143,7.53017130814392));
#60274=CARTESIAN_POINT('Ctrl Pts',(-94.3142842301946,176.765185695635,7.6201472171566));
#60275=CARTESIAN_POINT('Ctrl Pts',(-94.2165797701881,176.666456184802,7.64688213156319));
#60276=CARTESIAN_POINT('Ctrl Pts',(-94.1749559404887,176.621505532934,7.64688213156319));
#60277=CARTESIAN_POINT('Ctrl Pts',(-94.1741979207522,176.620686927786,7.64688213156319));
#60278=CARTESIAN_POINT('Ctrl Pts',(-94.1734399010158,176.619868322638,7.64688213156319));
#60279=CARTESIAN_POINT('Ctrl Pts',(-94.1726818812794,176.619049717489,7.64688213156319));
#60280=CARTESIAN_POINT('Ctrl Pts',(-94.482054096747,177.011443278547,7.4459076197835));
#60281=CARTESIAN_POINT('Ctrl Pts',(-94.452000262,176.985329684245,7.48257730305523));
#60282=CARTESIAN_POINT('Ctrl Pts',(-94.3876921655814,176.926909084907,7.54615372413252));
#60283=CARTESIAN_POINT('Ctrl Pts',(-94.240392067037,176.792151620208,7.62604554178244));
#60284=CARTESIAN_POINT('Ctrl Pts',(-94.1603212835045,176.700764222354,7.64688213156319));
#60285=CARTESIAN_POINT('Ctrl Pts',(-94.1263596001897,176.654847810133,7.64688213156319));
#60286=CARTESIAN_POINT('Ctrl Pts',(-94.1257411173057,176.654011617333,7.64688213156319));
#60287=CARTESIAN_POINT('Ctrl Pts',(-94.1251226344217,176.653175424534,7.64688213156319));
#60288=CARTESIAN_POINT('Ctrl Pts',(-94.1245041515377,176.652339231734,7.64688213156319));
#60289=CARTESIAN_POINT('Ctrl Pts',(-94.3295187197023,177.031935903263,7.48378102683008));
#60290=CARTESIAN_POINT('Ctrl Pts',(-94.3000562386182,177.006022217217,7.51389013188017));
#60291=CARTESIAN_POINT('Ctrl Pts',(-94.2353983276792,176.945929822123,7.56843753629542));
#60292=CARTESIAN_POINT('Ctrl Pts',(-94.1142916124736,176.820548185221,7.63307484850025));
#60293=CARTESIAN_POINT('Ctrl Pts',(-94.0705575109055,176.733088451899,7.64688213156319));
#60294=CARTESIAN_POINT('Ctrl Pts',(-94.0486167324619,176.685182740209,7.64688213156319));
#60295=CARTESIAN_POINT('Ctrl Pts',(-94.0482171646371,176.684310319886,7.64688213156319));
#60296=CARTESIAN_POINT('Ctrl Pts',(-94.0478175968123,176.683437899563,7.64688213156319));
#60297=CARTESIAN_POINT('Ctrl Pts',(-94.0474180289875,176.68256547924,7.64688213156319));
#60298=CARTESIAN_POINT('Ctrl Pts',(-94.0974126716588,177.045865935655,7.50910025293898));
#60299=CARTESIAN_POINT('Ctrl Pts',(-94.078534815747,177.0181890258,7.53559327039356));
#60300=CARTESIAN_POINT('Ctrl Pts',(-94.0388263516725,176.954264754061,7.58409422999686));
#60301=CARTESIAN_POINT('Ctrl Pts',(-93.9941765039636,176.836141574104,7.63409284488348));
#60302=CARTESIAN_POINT('Ctrl Pts',(-93.9762986355859,176.745874818399,7.64688213156319));
#60303=CARTESIAN_POINT('Ctrl Pts',(-93.9662289054115,176.698483837737,7.64688213156319));
#60304=CARTESIAN_POINT('Ctrl Pts',(-93.9660455235779,176.697620791282,7.64688213156319));
#60305=CARTESIAN_POINT('Ctrl Pts',(-93.9658621417443,176.696757744827,7.64688213156319));
#60306=CARTESIAN_POINT('Ctrl Pts',(-93.9656787599106,176.695894698372,7.64688213156319));
#60307=CARTESIAN_POINT('Ctrl Pts',(-93.9599339854003,177.044642008916,7.50806411259307));
#60308=CARTESIAN_POINT('Ctrl Pts',(-93.9544316172235,177.015275279239,7.53617664040951));
#60309=CARTESIAN_POINT('Ctrl Pts',(-93.9434424528108,176.94878444217,7.5860534993293));
#60310=CARTESIAN_POINT('Ctrl Pts',(-93.9286943503631,176.83023082979,7.63512082350803));
#60311=CARTESIAN_POINT('Ctrl Pts',(-93.9216542238896,176.743074228,7.64688213156319));
#60312=CARTESIAN_POINT('Ctrl Pts',(-93.9182843707638,176.698885481024,7.64688213156319));
#60313=CARTESIAN_POINT('Ctrl Pts',(-93.9182230017068,176.698080751075,7.64688213156319));
#60314=CARTESIAN_POINT('Ctrl Pts',(-93.9181616326498,176.697276021127,7.64688213156319));
#60315=CARTESIAN_POINT('Ctrl Pts',(-93.9181002635928,176.696471291178,7.64688213156319));
#60316=CARTESIAN_POINT('Ctrl Pts',(-93.8950711760378,177.044642008916,7.50806411259307));
#60317=CARTESIAN_POINT('Ctrl Pts',(-93.8950711760378,177.013998464905,7.53739892422762));
#60318=CARTESIAN_POINT('Ctrl Pts',(-93.8950711760378,176.94520710324,7.58822434516232));
#60319=CARTESIAN_POINT('Ctrl Pts',(-93.8950711760379,176.826145520832,7.63602645928618));
#60320=CARTESIAN_POINT('Ctrl Pts',(-93.8950711760378,176.741306678121,7.64688213156319));
#60321=CARTESIAN_POINT('Ctrl Pts',(-93.8950711760378,176.698885481024,7.64688213156319));
#60322=CARTESIAN_POINT('Ctrl Pts',(-93.8950711760378,176.698112940273,7.64688213156319));
#60323=CARTESIAN_POINT('Ctrl Pts',(-93.8950711760378,176.697340399522,7.64688213156319));
#60324=CARTESIAN_POINT('Ctrl Pts',(-93.8950711760378,176.696567858772,7.64688213156319));
#60325=CARTESIAN_POINT('Ctrl Pts',(-94.5886048843476,72.9872123345487,7.39546982222171));
#60326=CARTESIAN_POINT('Ctrl Pts',(-94.5667342603344,72.9250766217059,7.36045500242128));
#60327=CARTESIAN_POINT('Ctrl Pts',(-94.5417207308711,72.8779046845756,7.3164093621119));
#60328=CARTESIAN_POINT('Ctrl Pts',(-94.4714222723439,72.7984437647744,7.1870952880007));
#60329=CARTESIAN_POINT('Ctrl Pts',(-94.4227814363642,72.7703516118672,7.10355823940611));
#60330=CARTESIAN_POINT('Ctrl Pts',(-94.3746785414085,72.7670927302235,7.02891757828869));
#60331=CARTESIAN_POINT('Ctrl Pts',(-94.5237526177771,72.9679622159214,7.43231673424458));
#60332=CARTESIAN_POINT('Ctrl Pts',(-94.5022504530698,72.9147688947715,7.3974114762666));
#60333=CARTESIAN_POINT('Ctrl Pts',(-94.475386850573,72.8708586794846,7.35435702189319));
#60334=CARTESIAN_POINT('Ctrl Pts',(-94.3996783171224,72.797242914671,7.23131706380242));
#60335=CARTESIAN_POINT('Ctrl Pts',(-94.3513508861091,72.7726182822411,7.15547352622529));
#60336=CARTESIAN_POINT('Ctrl Pts',(-94.3042260099989,72.7694465222222,7.08282827837973));
#60337=CARTESIAN_POINT('Ctrl Pts',(-94.4446207083359,72.9524666882866,7.46101190801133));
#60338=CARTESIAN_POINT('Ctrl Pts',(-94.4204807587334,72.9042136507119,7.42701389591528));
#60339=CARTESIAN_POINT('Ctrl Pts',(-94.3875482825333,72.8622266964292,7.38367580027734));
#60340=CARTESIAN_POINT('Ctrl Pts',(-94.3053992664608,72.7947676644815,7.26447848301215));
#60341=CARTESIAN_POINT('Ctrl Pts',(-94.2631190971577,72.7743533001233,7.19521196902263));
#60342=CARTESIAN_POINT('Ctrl Pts',(-94.2196879183722,72.7711669401836,7.122232328013));
#60343=CARTESIAN_POINT('Ctrl Pts',(-94.1882651900545,72.9292598331001,7.50280059937163));
#60344=CARTESIAN_POINT('Ctrl Pts',(-94.1698984031795,72.8867778688284,7.46548562188294));
#60345=CARTESIAN_POINT('Ctrl Pts',(-94.1450489518799,72.849043575605,7.41774243244357));
#60346=CARTESIAN_POINT('Ctrl Pts',(-94.0962826127307,72.7929437760793,7.30120553336146));
#60347=CARTESIAN_POINT('Ctrl Pts',(-94.0751029848347,72.7761274740075,7.23584723170649));
#60348=CARTESIAN_POINT('Ctrl Pts',(-94.0497727257803,72.7729651070606,7.16341712057951));
#60349=CARTESIAN_POINT('Ctrl Pts',(-94.024803274509,72.9270220542691,7.5082337577171));
#60350=CARTESIAN_POINT('Ctrl Pts',(-94.0196584398373,72.8846086012481,7.46764392653081));
#60351=CARTESIAN_POINT('Ctrl Pts',(-94.0118414147716,72.8473232982075,7.41754743614733));
#60352=CARTESIAN_POINT('Ctrl Pts',(-93.9916014167219,72.7928530580734,7.30155406094882));
#60353=CARTESIAN_POINT('Ctrl Pts',(-93.978894041329,72.7761159988812,7.23558440811006));
#60354=CARTESIAN_POINT('Ctrl Pts',(-93.9663423963054,72.7730908328254,7.16629671401784));
#60355=CARTESIAN_POINT('Ctrl Pts',(-93.8950711760379,72.927026956982,7.50823844951803));
#60356=CARTESIAN_POINT('Ctrl Pts',(-93.8950711760379,72.8807551600823,7.46395745827049));
#60357=CARTESIAN_POINT('Ctrl Pts',(-93.8950711760378,72.8431173149326,7.41069212080572));
#60358=CARTESIAN_POINT('Ctrl Pts',(-93.8950711760378,72.7905337444336,7.29391914395767));
#60359=CARTESIAN_POINT('Ctrl Pts',(-93.8950711760379,72.7758917343161,7.23044790508453));
#60360=CARTESIAN_POINT('Ctrl Pts',(-93.8950711760379,72.7730992733413,7.1664900336148));
#60361=CARTESIAN_POINT('Ctrl Pts',(-94.5884941349749,72.9871087554045,7.39547242673775));
#60362=CARTESIAN_POINT('Ctrl Pts',(-94.5740065459042,72.9459687766892,7.37227518283013));
#60363=CARTESIAN_POINT('Ctrl Pts',(-94.5424405526794,72.8786249981539,7.32007087204218));
#60364=CARTESIAN_POINT('Ctrl Pts',(-94.4739176042638,72.7966340215223,7.1893522891643));
#60365=CARTESIAN_POINT('Ctrl Pts',(-94.4082070466675,72.769373320172,7.0811516757821));
#60366=CARTESIAN_POINT('Ctrl Pts',(-94.3763331414431,72.7672139399673,7.03169373784251));
#60367=CARTESIAN_POINT('Ctrl Pts',(-94.5884941349749,72.9871087554045,7.39547242673775));
#60368=CARTESIAN_POINT('Ctrl Pts',(-94.6100466093395,72.9658674501078,7.35966229497142));
#60369=CARTESIAN_POINT('Ctrl Pts',(-94.6485581922839,72.926928371256,7.27860238426513));
#60370=CARTESIAN_POINT('Ctrl Pts',(-94.6967550847003,72.8765232370416,7.11190623927966));
#60371=CARTESIAN_POINT('Ctrl Pts',(-94.7341284760856,72.8334458286196,6.85620687125297));
#60372=CARTESIAN_POINT('Ctrl Pts',(-94.7347766952966,72.8258457790014,6.6958964909531));
#60373=CARTESIAN_POINT('Ctrl Pts',(-94.7347766952966,72.8224087357885,6.61717525902571));
#60374=CARTESIAN_POINT('Ctrl Pts',(-94.5740065459042,72.9459687766892,7.37227518283013));
#60375=CARTESIAN_POINT('Ctrl Pts',(-94.5958161000571,72.928864245491,7.33632437304958));
#60376=CARTESIAN_POINT('Ctrl Pts',(-94.6353020903342,72.8972105748149,7.25529569237289));
#60377=CARTESIAN_POINT('Ctrl Pts',(-94.6851475152639,72.8555973312139,7.08821469569849));
#60378=CARTESIAN_POINT('Ctrl Pts',(-94.720997623562,72.8185755125762,6.8417188187025));
#60379=CARTESIAN_POINT('Ctrl Pts',(-94.7199927966309,72.8108950811678,6.69239874773587));
#60380=CARTESIAN_POINT('Ctrl Pts',(-94.719350018428,72.806996741698,6.6178481612198));
#60381=CARTESIAN_POINT('Ctrl Pts',(-94.5424405526794,72.8786249981539,7.32007087204218));
#60382=CARTESIAN_POINT('Ctrl Pts',(-94.5656005140737,72.8677459522301,7.28384449558548));
#60383=CARTESIAN_POINT('Ctrl Pts',(-94.6080000301752,72.847619732898,7.20291133916403));
#60384=CARTESIAN_POINT('Ctrl Pts',(-94.6606521979643,72.817904487152,7.03177326206616));
#60385=CARTESIAN_POINT('Ctrl Pts',(-94.69066685935,72.7905957996515,6.80882896259448));
#60386=CARTESIAN_POINT('Ctrl Pts',(-94.6862600130354,72.7842299527242,6.68431139840967));
#60387=CARTESIAN_POINT('Ctrl Pts',(-94.6844363341399,72.7802321075493,6.61901673038333));
#60388=CARTESIAN_POINT('Ctrl Pts',(-94.4739176042638,72.7966340215223,7.1893522891643));
#60389=CARTESIAN_POINT('Ctrl Pts',(-94.5020148583619,72.7923669727344,7.15246158422365));
#60390=CARTESIAN_POINT('Ctrl Pts',(-94.5514517361528,72.7836365269025,7.07104190361775));
#60391=CARTESIAN_POINT('Ctrl Pts',(-94.6053599344991,72.7699734522043,6.91874581593036));
#60392=CARTESIAN_POINT('Ctrl Pts',(-94.6289779937746,72.7619005778696,6.76703223159645));
#60393=CARTESIAN_POINT('Ctrl Pts',(-94.6255476311185,72.7576584166034,6.67015976483107));
#60394=CARTESIAN_POINT('Ctrl Pts',(-94.6234478028683,72.7549938748373,6.62011865542088));
#60395=CARTESIAN_POINT('Ctrl Pts',(-94.4082070466675,72.769373320172,7.0811516757821));
#60396=CARTESIAN_POINT('Ctrl Pts',(-94.4411105733091,72.7680476491672,7.05078881789373));
#60397=CARTESIAN_POINT('Ctrl Pts',(-94.4981681697298,72.7651656913983,6.98478113283467));
#60398=CARTESIAN_POINT('Ctrl Pts',(-94.5570635326759,72.7599919264692,6.86628243389385));
#60399=CARTESIAN_POINT('Ctrl Pts',(-94.5818016062544,72.7546085923891,6.74298381225586));
#60400=CARTESIAN_POINT('Ctrl Pts',(-94.580725641302,72.7510220871176,6.66083933637915));
#60401=CARTESIAN_POINT('Ctrl Pts',(-94.5798166156499,72.7492551234462,6.62036921471773));
#60402=CARTESIAN_POINT('Ctrl Pts',(-94.3763331414431,72.7672139399673,7.03169373784251));
#60403=CARTESIAN_POINT('Ctrl Pts',(-94.4115681625267,72.7660393933471,7.00479219742856));
#60404=CARTESIAN_POINT('Ctrl Pts',(-94.4719665183853,72.7634480173373,6.94543992885184));
#60405=CARTESIAN_POINT('Ctrl Pts',(-94.5323086931384,72.758804410901,6.83908385573607));
#60406=CARTESIAN_POINT('Ctrl Pts',(-94.5573043791848,72.7540217080951,6.72954195198228));
#60407=CARTESIAN_POINT('Ctrl Pts',(-94.558,72.7508194561076,6.65619832323443));
#60408=CARTESIAN_POINT('Ctrl Pts',(-94.558,72.7492551234462,6.62036921471773));
#60409=CARTESIAN_POINT('Ctrl Pts',(-94.5884941349749,72.9871087554045,7.39547242673775));
#60410=CARTESIAN_POINT('Ctrl Pts',(-94.5982814073279,72.9774627891662,7.37921055783741));
#60411=CARTESIAN_POINT('Ctrl Pts',(-94.6077228544755,72.9680853744888,7.36206788046946));
#60412=CARTESIAN_POINT('Ctrl Pts',(-94.6167573468171,72.9590322086117,7.34366981056328));
#60413=CARTESIAN_POINT('Ctrl Pts',(-94.6244461154852,72.9513275479057,7.32801220656061));
#60414=CARTESIAN_POINT('Ctrl Pts',(-94.6318406974499,72.9438572380419,7.3114436162843));
#60415=CARTESIAN_POINT('Ctrl Pts',(-94.6389180785491,72.9366438169783,7.29377258699272));
#60416=CARTESIAN_POINT('Ctrl Pts',(-94.6426387182723,72.9328516598833,7.28448277588747));
#60417=CARTESIAN_POINT('Ctrl Pts',(-94.6462711711029,72.9291310894913,7.27489121784242));
#60418=CARTESIAN_POINT('Ctrl Pts',(-94.6498158978276,72.9254818096097,7.26497040513697));
#60419=CARTESIAN_POINT('Ctrl Pts',(-94.6564568230595,72.9186450075863,7.24638409918624));
#60420=CARTESIAN_POINT('Ctrl Pts',(-94.6627970562896,72.912051262863,7.22662977259665));
#60421=CARTESIAN_POINT('Ctrl Pts',(-94.6688880286117,72.9056475244459,7.2053608952647));
#60422=CARTESIAN_POINT('Ctrl Pts',(-94.6743103306245,72.8999467919728,7.186426927046));
#60423=CARTESIAN_POINT('Ctrl Pts',(-94.6795348905452,72.894396815825,7.16629311375084));
#60424=CARTESIAN_POINT('Ctrl Pts',(-94.684591113622,72.8889654135525,7.14467518340627));
#60425=CARTESIAN_POINT('Ctrl Pts',(-94.6881239968673,72.8851703851696,7.12957030714774));
#60426=CARTESIAN_POINT('Ctrl Pts',(-94.6915745625245,72.8814333479238,7.11374010528527));
#60427=CARTESIAN_POINT('Ctrl Pts',(-94.6949511678618,72.8777445246736,7.0970723687728));
#60428=CARTESIAN_POINT('Ctrl Pts',(-94.6986186555254,72.8737379226543,7.07896876709828));
#60429=CARTESIAN_POINT('Ctrl Pts',(-94.7020783220881,72.8699141784395,7.05988738761665));
#60430=CARTESIAN_POINT('Ctrl Pts',(-94.7052819588182,72.8663044297842,7.04009438069314));
#60431=CARTESIAN_POINT('Ctrl Pts',(-94.7088087956036,72.8623305103245,7.01830454907556));
#60432=CARTESIAN_POINT('Ctrl Pts',(-94.7120251227065,72.8586163206904,6.9956537891823));
#60433=CARTESIAN_POINT('Ctrl Pts',(-94.7148991981145,72.8551828220934,6.97255714856766));
#60434=CARTESIAN_POINT('Ctrl Pts',(-94.7181383684328,72.851313164842,6.94652653276529));
#60435=CARTESIAN_POINT('Ctrl Pts',(-94.7209427170236,72.8478005783677,6.91993326026731));
#60436=CARTESIAN_POINT('Ctrl Pts',(-94.7233095166681,72.8446420110116,6.89340177090567));
#60437=CARTESIAN_POINT('Ctrl Pts',(-94.7243531008461,72.8432493156369,6.88170333982822));
#60438=CARTESIAN_POINT('Ctrl Pts',(-94.72531213762,72.8419249986211,6.8700169102781));
#60439=CARTESIAN_POINT('Ctrl Pts',(-94.7261885273217,72.8406667820638,6.8583944265056));
#60440=CARTESIAN_POINT('Ctrl Pts',(-94.7281953475879,72.8377856271603,6.83178042598248));
#60441=CARTESIAN_POINT('Ctrl Pts',(-94.7297766853235,72.8352450784838,6.80546937677917));
#60442=CARTESIAN_POINT('Ctrl Pts',(-94.7310191162958,72.8329910917123,6.77938734820003));
#60443=CARTESIAN_POINT('Ctrl Pts',(-94.7322285873104,72.8307969000605,6.75399723939599));
#60444=CARTESIAN_POINT('Ctrl Pts',(-94.7331160108234,72.828874621576,6.72882036402994));
#60445=CARTESIAN_POINT('Ctrl Pts',(-94.733727724148,72.8272037565869,6.70379380320022));
#60446=CARTESIAN_POINT('Ctrl Pts',(-94.7342538054661,72.8257667912298,6.68227063935866));
#60447=CARTESIAN_POINT('Ctrl Pts',(-94.7345752312826,72.8245162990741,6.66085747048876));
#60448=CARTESIAN_POINT('Ctrl Pts',(-94.7347073880769,72.8234547414248,6.63954786999375));
#60449=CARTESIAN_POINT('Ctrl Pts',(-94.7347537219258,72.823082561909,6.63207677617284));
#60450=CARTESIAN_POINT('Ctrl Pts',(-94.7347766952966,72.8227337286903,6.62461882025272));
#60451=CARTESIAN_POINT('Ctrl Pts',(-94.7347766952966,72.8224087357885,6.61717525902571));
#60452=CARTESIAN_POINT('Ctrl Pts',(-94.5884941349749,72.9871087554045,7.39547242673775));
#60453=CARTESIAN_POINT('Ctrl Pts',(-94.6537307424425,73.0064548153581,7.35842068908417));
#60454=CARTESIAN_POINT('Ctrl Pts',(-94.7020003798793,73.0292175590483,7.31218825756919));
#60455=CARTESIAN_POINT('Ctrl Pts',(-94.7816554787624,73.0950435225438,7.17500034282191));
#60456=CARTESIAN_POINT('Ctrl Pts',(-94.808,73.1419666629502,7.08665019215069));
#60457=CARTESIAN_POINT('Ctrl Pts',(-94.808,73.1884719653669,7.0090004766198));
#60458=CARTESIAN_POINT('Ctrl Pts',(-94.6315990837041,72.9446261448111,7.32385216320509));
#60459=CARTESIAN_POINT('Ctrl Pts',(-94.6828234824115,72.963669460148,7.28655551517992));
#60460=CARTESIAN_POINT('Ctrl Pts',(-94.7222525574753,72.984096301551,7.23850174403568));
#60461=CARTESIAN_POINT('Ctrl Pts',(-94.7877250123503,73.0411573362326,7.10260287966431));
#60462=CARTESIAN_POINT('Ctrl Pts',(-94.808,73.0811965229927,7.02290689306109));
#60463=CARTESIAN_POINT('Ctrl Pts',(-94.808,73.1208457226965,6.95596057536139));
#60464=CARTESIAN_POINT('Ctrl Pts',(-94.6664277399279,72.9089053722191,7.23787087311018));
#60465=CARTESIAN_POINT('Ctrl Pts',(-94.7071110144043,72.9253944933126,7.19742721367523));
#60466=CARTESIAN_POINT('Ctrl Pts',(-94.7404685102278,72.9431594411741,7.14312997043924));
#60467=CARTESIAN_POINT('Ctrl Pts',(-94.7940332096245,72.9954102876188,7.00919373565727));
#60468=CARTESIAN_POINT('Ctrl Pts',(-94.808,73.031382740375,6.94541439618808));
#60469=CARTESIAN_POINT('Ctrl Pts',(-94.808,73.0683865297709,6.88929156488212));
#60470=CARTESIAN_POINT('Ctrl Pts',(-94.7234745957957,72.8465836771282,6.95627386443541));
#60471=CARTESIAN_POINT('Ctrl Pts',(-94.7480570376643,72.8636693476587,6.92420306088854));
#60472=CARTESIAN_POINT('Ctrl Pts',(-94.7698130313012,72.8845418335064,6.88374386892214));
#60473=CARTESIAN_POINT('Ctrl Pts',(-94.8011203464965,72.9402431569766,6.80705206252439));
#60474=CARTESIAN_POINT('Ctrl Pts',(-94.808,72.9740189293304,6.77890659645372));
#60475=CARTESIAN_POINT('Ctrl Pts',(-94.808,73.0097811020825,6.74948626592804));
#60476=CARTESIAN_POINT('Ctrl Pts',(-94.7347766952966,72.8292828222143,6.7746177228805));
#60477=CARTESIAN_POINT('Ctrl Pts',(-94.7561193289303,72.8499983486783,6.75978890937519));
#60478=CARTESIAN_POINT('Ctrl Pts',(-94.7746111102063,72.875566601571,6.74281397815439));
#60479=CARTESIAN_POINT('Ctrl Pts',(-94.8006762826513,72.9346569610305,6.70868591057548));
#60480=CARTESIAN_POINT('Ctrl Pts',(-94.808,72.9682415938972,6.69225715000074));
#60481=CARTESIAN_POINT('Ctrl Pts',(-94.808,73.0032719810064,6.676809390485));
#60482=CARTESIAN_POINT('Ctrl Pts',(-94.7347766952966,72.8224087357885,6.6171752590257));
#60483=CARTESIAN_POINT('Ctrl Pts',(-94.7580595683517,72.8456694487073,6.61615967436694));
#60484=CARTESIAN_POINT('Ctrl Pts',(-94.7766710358143,72.873575977179,6.61494124902057));
#60485=CARTESIAN_POINT('Ctrl Pts',(-94.8017254168751,72.9344206236411,6.6122847143851));
#60486=CARTESIAN_POINT('Ctrl Pts',(-94.808,72.9673325976491,6.61084774656692));
#60487=CARTESIAN_POINT('Ctrl Pts',(-94.808,73.0002282133294,6.60941149296877));
#60488=CARTESIAN_POINT('Ctrl Pts',(-94.5884941349749,72.9871087554045,7.39547242673775));
#60489=CARTESIAN_POINT('Ctrl Pts',(-94.6032728928984,72.9914914286907,7.38707869379109));
#60490=CARTESIAN_POINT('Ctrl Pts',(-94.6170646840927,72.9960132857868,7.37828363623363));
#60491=CARTESIAN_POINT('Ctrl Pts',(-94.6300816657138,73.0007748690715,7.36889455387439));
#60492=CARTESIAN_POINT('Ctrl Pts',(-94.6426089051217,73.0053573057304,7.35985872007218));
#60493=CARTESIAN_POINT('Ctrl Pts',(-94.6544175387843,73.0101612552188,7.35027368432534));
#60494=CARTESIAN_POINT('Ctrl Pts',(-94.665659947646,73.0152863474468,7.33994230323255));
#60495=CARTESIAN_POINT('Ctrl Pts',(-94.6769023565077,73.0204114396749,7.32961092213976));
#60496=CARTESIAN_POINT('Ctrl Pts',(-94.6875778756044,73.0258570922442,7.31853434420927));
#60497=CARTESIAN_POINT('Ctrl Pts',(-94.6978133135973,73.0317412762714,7.30647381154368));
#60498=CARTESIAN_POINT('Ctrl Pts',(-94.7137438116385,73.0408994561348,7.28770272503635));
#60499=CARTESIAN_POINT('Ctrl Pts',(-94.7283037560704,73.0509260501579,7.26686809456729));
#60500=CARTESIAN_POINT('Ctrl Pts',(-94.7418432298585,73.0620729900492,7.24350937122872));
#60501=CARTESIAN_POINT('Ctrl Pts',(-94.7547414167043,73.0726919635579,7.22125701616546));
#60502=CARTESIAN_POINT('Ctrl Pts',(-94.7661829676178,73.0847295051397,7.19699264979691));
#60503=CARTESIAN_POINT('Ctrl Pts',(-94.7757641493218,73.0976848681493,7.17178685242543));
#60504=CARTESIAN_POINT('Ctrl Pts',(-94.7825520470696,73.1068632432296,7.15392951702653));
#60505=CARTESIAN_POINT('Ctrl Pts',(-94.7884699480879,73.1166442634168,7.13546647317209));
#60506=CARTESIAN_POINT('Ctrl Pts',(-94.7933077945586,73.1267996996378,7.11681431802249));
#60507=CARTESIAN_POINT('Ctrl Pts',(-94.7980932790143,73.1368452193687,7.09836404286938));
#60508=CARTESIAN_POINT('Ctrl Pts',(-94.8018207057023,73.1472560392684,7.07973072532902));
#60509=CARTESIAN_POINT('Ctrl Pts',(-94.8043181249097,73.1577863431518,7.06134129877182));
#60510=CARTESIAN_POINT('Ctrl Pts',(-94.8066005487768,73.1674101247104,7.04453496287363));
#60511=CARTESIAN_POINT('Ctrl Pts',(-94.8078551663465,73.1771327701751,7.02793385653219));
#60512=CARTESIAN_POINT('Ctrl Pts',(-94.8079881503648,73.1867599499296,7.01185904268727));
#60513=CARTESIAN_POINT('Ctrl Pts',(-94.5884941349749,72.9871087554045,7.39547242673775));
#60514=CARTESIAN_POINT('Ctrl Pts',(-94.599359826778,73.0179637394409,7.41287035966847));
#60515=CARTESIAN_POINT('Ctrl Pts',(-94.6193168359724,73.0879554919426,7.44306493503673));
#60516=CARTESIAN_POINT('Ctrl Pts',(-94.644234109937,73.2323075564366,7.47828271848807));
#60517=CARTESIAN_POINT('Ctrl Pts',(-94.6625724686722,73.4507002672582,7.50159875382424));
#60518=CARTESIAN_POINT('Ctrl Pts',(-94.6615533905933,73.5834576942518,7.50055356568893));
#60519=CARTESIAN_POINT('Ctrl Pts',(-94.6615533905933,73.6467138767115,7.50055356568893));
#60520=CARTESIAN_POINT('Ctrl Pts',(-94.6317183565318,72.9999269937242,7.37092282829026));
#60521=CARTESIAN_POINT('Ctrl Pts',(-94.6394983396266,73.0307418366988,7.38843263285533));
#60522=CARTESIAN_POINT('Ctrl Pts',(-94.6544898303318,73.1006909931071,7.41896507602436));
#60523=CARTESIAN_POINT('Ctrl Pts',(-94.6748983241176,73.2464660086859,7.45381772752389));
#60524=CARTESIAN_POINT('Ctrl Pts',(-94.6906780676779,73.4589983909764,7.47414738599492));
#60525=CARTESIAN_POINT('Ctrl Pts',(-94.6911211879248,73.5853235752383,7.47098576835743));
#60526=CARTESIAN_POINT('Ctrl Pts',(-94.6924067443305,73.6467138767115,7.46970021195172));
#60527=CARTESIAN_POINT('Ctrl Pts',(-94.7012385475534,73.0284986208214,7.31626741468194));
#60528=CARTESIAN_POINT('Ctrl Pts',(-94.7056507406354,73.0596408625573,7.33426848900015));
#60529=CARTESIAN_POINT('Ctrl Pts',(-94.7147802556072,73.130335687807,7.36519276153644));
#60530=CARTESIAN_POINT('Ctrl Pts',(-94.7305350829491,73.2821946863782,7.39716911797467));
#60531=CARTESIAN_POINT('Ctrl Pts',(-94.7416245138012,73.4793684643712,7.41009440486445));
#60532=CARTESIAN_POINT('Ctrl Pts',(-94.7436951557784,73.5901563731139,7.40352020116648));
#60533=CARTESIAN_POINT('Ctrl Pts',(-94.7459870091675,73.6467138767115,7.39987284337548));
#60534=CARTESIAN_POINT('Ctrl Pts',(-94.7837793777397,73.0923649161834,7.1771412608444));
#60535=CARTESIAN_POINT('Ctrl Pts',(-94.785495839266,73.1271270968896,7.19835497712363));
#60536=CARTESIAN_POINT('Ctrl Pts',(-94.7894465713792,73.2056781207282,7.23405598694099));
#60537=CARTESIAN_POINT('Ctrl Pts',(-94.7940448614931,73.3549106725865,7.27130027007063));
#60538=CARTESIAN_POINT('Ctrl Pts',(-94.7941268723319,73.5062040638857,7.28829468876997));
#60539=CARTESIAN_POINT('Ctrl Pts',(-94.7955530764169,73.6004265251835,7.28209543733257));
#60540=CARTESIAN_POINT('Ctrl Pts',(-94.7965115627714,73.6467138767115,7.27789578083221));
#60541=CARTESIAN_POINT('Ctrl Pts',(-94.808,73.1559465923585,7.06330796050643));
#60542=CARTESIAN_POINT('Ctrl Pts',(-94.808,73.1899299421094,7.08928343497734));
#60543=CARTESIAN_POINT('Ctrl Pts',(-94.808,73.2652010503227,7.1339832662396));
#60544=CARTESIAN_POINT('Ctrl Pts',(-94.808,73.3960070496092,7.17849588518035));
#60545=CARTESIAN_POINT('Ctrl Pts',(-94.808,73.5277444188981,7.19526506640992));
#60546=CARTESIAN_POINT('Ctrl Pts',(-94.808,73.6086824628387,7.19245145769966));
#60547=CARTESIAN_POINT('Ctrl Pts',(-94.808,73.6467138767115,7.1906334063955));
#60548=CARTESIAN_POINT('Ctrl Pts',(-94.808,73.186759897545,7.01185910934409));
#60549=CARTESIAN_POINT('Ctrl Pts',(-94.808,73.2204468170041,7.03857607990499));
#60550=CARTESIAN_POINT('Ctrl Pts',(-94.808,73.2947658078364,7.08424413080904));
#60551=CARTESIAN_POINT('Ctrl Pts',(-94.808,73.4187899623827,7.12859021345311));
#60552=CARTESIAN_POINT('Ctrl Pts',(-94.808,73.5398511633313,7.14645888446484));
#60553=CARTESIAN_POINT('Ctrl Pts',(-94.808,73.6127246647088,7.14700017509564));
#60554=CARTESIAN_POINT('Ctrl Pts',(-94.808,73.6467138767115,7.14700017509564));
#60555=CARTESIAN_POINT('Ctrl Pts',(-94.5884941349749,72.9871087554045,7.39547242673775));
#60556=CARTESIAN_POINT('Ctrl Pts',(-94.599359826778,73.0179637394409,7.41287035966847));
#60557=CARTESIAN_POINT('Ctrl Pts',(-94.6193168359724,73.0879554919426,7.44306493503673));
#60558=CARTESIAN_POINT('Ctrl Pts',(-94.644234109937,73.2323075564366,7.47828271848807));
#60559=CARTESIAN_POINT('Ctrl Pts',(-94.6625724686722,73.4507002672582,7.50159875382424));
#60560=CARTESIAN_POINT('Ctrl Pts',(-94.6615533905933,73.5834576942518,7.50055356568893));
#60561=CARTESIAN_POINT('Ctrl Pts',(-94.6615533905933,73.6467138767115,7.50055356568893));
#60562=CARTESIAN_POINT('Ctrl Pts',(-94.5884941349749,72.9871087554045,7.39547242673775));
#60563=CARTESIAN_POINT('Ctrl Pts',(-94.5597575024888,73.0154304958,7.44321926909287));
#60564=CARTESIAN_POINT('Ctrl Pts',(-94.4973169547706,73.0762316936755,7.52163128357703));
#60565=CARTESIAN_POINT('Ctrl Pts',(-94.3478842217812,73.2217401745364,7.61726934749489));
#60566=CARTESIAN_POINT('Ctrl Pts',(-94.2422432735749,73.3239693266062,7.64700017509565));
#60567=CARTESIAN_POINT('Ctrl Pts',(-94.1965126031355,73.3685138471856,7.64700017509565));
#60568=CARTESIAN_POINT('Ctrl Pts',(-94.1956810989962,73.3693237839936,7.64700017509565));
#60569=CARTESIAN_POINT('Ctrl Pts',(-94.194849594857,73.3701337208016,7.64700017509565));
#60570=CARTESIAN_POINT('Ctrl Pts',(-94.1940180907177,73.3709436576096,7.64700017509565));
#60571=CARTESIAN_POINT('Ctrl Pts',(-94.599359826778,73.0179637394409,7.41287035966847));
#60572=CARTESIAN_POINT('Ctrl Pts',(-94.5716718876032,73.0465632695399,7.45653518588366));
#60573=CARTESIAN_POINT('Ctrl Pts',(-94.5107506415891,73.1078841325963,7.52955809384779));
#60574=CARTESIAN_POINT('Ctrl Pts',(-94.3654455052514,73.2524103542628,7.62003002271637));
#60575=CARTESIAN_POINT('Ctrl Pts',(-94.2639472855819,73.3469022351839,7.64700017509565));
#60576=CARTESIAN_POINT('Ctrl Pts',(-94.2179038909397,73.3873294985179,7.64700017509565));
#60577=CARTESIAN_POINT('Ctrl Pts',(-94.21706670065,73.3880645727356,7.64700017509565));
#60578=CARTESIAN_POINT('Ctrl Pts',(-94.2162295103604,73.3887996469534,7.64700017509565));
#60579=CARTESIAN_POINT('Ctrl Pts',(-94.2153923200708,73.3895347211712,7.64700017509565));
#60580=CARTESIAN_POINT('Ctrl Pts',(-94.6193168359724,73.0879554919427,7.44306493503672));
#60581=CARTESIAN_POINT('Ctrl Pts',(-94.5931224388465,73.1169481194919,7.48004479369379));
#60582=CARTESIAN_POINT('Ctrl Pts',(-94.5340487139462,73.1791654336213,7.5443417983282));
#60583=CARTESIAN_POINT('Ctrl Pts',(-94.396573685754,73.3199823362582,7.62555516313016));
#60584=CARTESIAN_POINT('Ctrl Pts',(-94.3030120827937,73.3972033235193,7.64700017509565));
#60585=CARTESIAN_POINT('Ctrl Pts',(-94.2561158678848,73.4300442078552,7.64700017509565));
#60586=CARTESIAN_POINT('Ctrl Pts',(-94.2552631710746,73.4306413417043,7.64700017509565));
#60587=CARTESIAN_POINT('Ctrl Pts',(-94.2544104742644,73.4312384755535,7.64700017509565));
#60588=CARTESIAN_POINT('Ctrl Pts',(-94.2535577774542,73.4318356094026,7.64700017509565));
#60589=CARTESIAN_POINT('Ctrl Pts',(-94.644234109937,73.2323075564366,7.47828271848808));
#60590=CARTESIAN_POINT('Ctrl Pts',(-94.6183873159774,73.2605449593416,7.50919251692125));
#60591=CARTESIAN_POINT('Ctrl Pts',(-94.5581136571853,73.3219968618905,7.56528624571967));
#60592=CARTESIAN_POINT('Ctrl Pts',(-94.4308682874092,73.4372825748522,7.63237751590249));
#60593=CARTESIAN_POINT('Ctrl Pts',(-94.3411608245004,73.4796707426985,7.64700017509565));
#60594=CARTESIAN_POINT('Ctrl Pts',(-94.2920896115078,73.5007566806305,7.64700017509565));
#60595=CARTESIAN_POINT('Ctrl Pts',(-94.2911973674989,73.5011400785668,7.64700017509565));
#60596=CARTESIAN_POINT('Ctrl Pts',(-94.29030512349,73.501523476503,7.64700017509565));
#60597=CARTESIAN_POINT('Ctrl Pts',(-94.2894128794811,73.5019068744393,7.64700017509565));
#60598=CARTESIAN_POINT('Ctrl Pts',(-94.6625724686722,73.4507002672582,7.50159875382423));
#60599=CARTESIAN_POINT('Ctrl Pts',(-94.6348035417445,73.4684783285852,7.529389812277));
#60600=CARTESIAN_POINT('Ctrl Pts',(-94.5702232554464,73.5060853856329,7.58044885472812));
#60601=CARTESIAN_POINT('Ctrl Pts',(-94.4492354748129,73.5489181180591,7.63345782891337));
#60602=CARTESIAN_POINT('Ctrl Pts',(-94.3563371418888,73.5663757771416,7.64700017509565));
#60603=CARTESIAN_POINT('Ctrl Pts',(-94.3075820995587,73.576160469317,7.64700017509565));
#60604=CARTESIAN_POINT('Ctrl Pts',(-94.3066956043659,73.5763383808142,7.64700017509565));
#60605=CARTESIAN_POINT('Ctrl Pts',(-94.3058091091731,73.5765162923114,7.64700017509565));
#60606=CARTESIAN_POINT('Ctrl Pts',(-94.3049226139804,73.5766942038086,7.64700017509565));
#60607=CARTESIAN_POINT('Ctrl Pts',(-94.6615533905933,73.5834576942518,7.50055356568892));
#60608=CARTESIAN_POINT('Ctrl Pts',(-94.6319855932618,73.588620277983,7.53012136302042));
#60609=CARTESIAN_POINT('Ctrl Pts',(-94.5645200260708,73.5990333771594,7.58269533087404));
#60610=CARTESIAN_POINT('Ctrl Pts',(-94.4430952622369,73.6132449566737,7.63455325151249));
#60611=CARTESIAN_POINT('Ctrl Pts',(-94.353451282604,73.6201781282009,7.64700017509565));
#60612=CARTESIAN_POINT('Ctrl Pts',(-94.308,73.6235007136835,7.64700017509565));
#60613=CARTESIAN_POINT('Ctrl Pts',(-94.3071735758681,73.6235611270463,7.64700017509565));
#60614=CARTESIAN_POINT('Ctrl Pts',(-94.3063471517362,73.623621540409,7.64700017509565));
#60615=CARTESIAN_POINT('Ctrl Pts',(-94.3055207276043,73.6236819537718,7.64700017509565));
#60616=CARTESIAN_POINT('Ctrl Pts',(-94.6615533905933,73.6467138767115,7.50055356568892));
#60617=CARTESIAN_POINT('Ctrl Pts',(-94.6307000368561,73.6467138767115,7.53140691942613));
#60618=CARTESIAN_POINT('Ctrl Pts',(-94.5608726682798,73.6467138767115,7.58498718426314));
#60619=CARTESIAN_POINT('Ctrl Pts',(-94.4388956057366,73.6467138767115,7.635511737867));
#60620=CARTESIAN_POINT('Ctrl Pts',(-94.3516332312999,73.6467138767115,7.64700017509565));
#60621=CARTESIAN_POINT('Ctrl Pts',(-94.308,73.6467138767115,7.64700017509565));
#60622=CARTESIAN_POINT('Ctrl Pts',(-94.3072066328334,73.6467138767115,7.64700017509565));
#60623=CARTESIAN_POINT('Ctrl Pts',(-94.3064132656667,73.6467138767115,7.64700017509565));
#60624=CARTESIAN_POINT('Ctrl Pts',(-94.3056198985001,73.6467138767115,7.64700017509565));
#60625=CARTESIAN_POINT('Ctrl Pts',(-94.5861609960653,66.0919049113925,7.39767490049796));
#60626=CARTESIAN_POINT('Ctrl Pts',(-94.6502313138172,66.0726071125813,7.36076414265771));
#60627=CARTESIAN_POINT('Ctrl Pts',(-94.6992773281334,66.0501944585293,7.31409609375719));
#60628=CARTESIAN_POINT('Ctrl Pts',(-94.7810197554244,65.9839019218225,7.17695404241088));
#60629=CARTESIAN_POINT('Ctrl Pts',(-94.808,65.936390863599,7.08861990523042));
#60630=CARTESIAN_POINT('Ctrl Pts',(-94.808,65.8895078574089,7.01097428171149));
#60631=CARTESIAN_POINT('Ctrl Pts',(-94.606362090272,66.0275946790517,7.43216780507085));
#60632=CARTESIAN_POINT('Ctrl Pts',(-94.6617307570412,66.0086561793546,7.39548728948066));
#60633=CARTESIAN_POINT('Ctrl Pts',(-94.7080752809627,65.9839772201452,7.34981484255396));
#60634=CARTESIAN_POINT('Ctrl Pts',(-94.7844521439417,65.9107268873884,7.21921114549451));
#60635=CARTESIAN_POINT('Ctrl Pts',(-94.808,65.8627841721897,7.13910819001401));
#60636=CARTESIAN_POINT('Ctrl Pts',(-94.808,65.8162665833762,7.06362861513299));
#60637=CARTESIAN_POINT('Ctrl Pts',(-94.6230656486021,65.9508233793931,7.45870887924248));
#60638=CARTESIAN_POINT('Ctrl Pts',(-94.67423531362,65.928884007926,7.42281379134029));
#60639=CARTESIAN_POINT('Ctrl Pts',(-94.7190590783807,65.8970604319336,7.37662318926654));
#60640=CARTESIAN_POINT('Ctrl Pts',(-94.7890914962726,65.8154919167483,7.25022917649517));
#60641=CARTESIAN_POINT('Ctrl Pts',(-94.808,65.7731822266333,7.17746782564099));
#60642=CARTESIAN_POINT('Ctrl Pts',(-94.808,65.7299520112304,7.10186085485878));
#60643=CARTESIAN_POINT('Ctrl Pts',(-94.6525483821166,65.7001167757923,7.49625805011747));
#60644=CARTESIAN_POINT('Ctrl Pts',(-94.6978239039344,65.6815626212288,7.45683712110653));
#60645=CARTESIAN_POINT('Ctrl Pts',(-94.7373329923722,65.6555998129723,7.40630965736702));
#60646=CARTESIAN_POINT('Ctrl Pts',(-94.7933010337093,65.6049941282358,7.28411572605774));
#60647=CARTESIAN_POINT('Ctrl Pts',(-94.808,65.5834692512857,7.21619514097954));
#60648=CARTESIAN_POINT('Ctrl Pts',(-94.808,65.558018726615,7.14156349701971));
#60649=CARTESIAN_POINT('Ctrl Pts',(-94.6615022435987,65.5386315818951,7.50060470522573));
#60650=CARTESIAN_POINT('Ctrl Pts',(-94.7042054302187,65.5312112274965,7.45791397104983));
#60651=CARTESIAN_POINT('Ctrl Pts',(-94.7412054296878,65.521785195293,7.40533288949523));
#60652=CARTESIAN_POINT('Ctrl Pts',(-94.7933454480566,65.4997520853755,7.28427627480553));
#60653=CARTESIAN_POINT('Ctrl Pts',(-94.808,65.4870207496125,7.21574628674898));
#60654=CARTESIAN_POINT('Ctrl Pts',(-94.808,65.4745197143675,7.14441070804493));
#60655=CARTESIAN_POINT('Ctrl Pts',(-94.6614975923774,65.4045463960021,7.5006093549833));
#60656=CARTESIAN_POINT('Ctrl Pts',(-94.7080853824983,65.4045463960021,7.45403646162471));
#60657=CARTESIAN_POINT('Ctrl Pts',(-94.7453256691642,65.4045463960021,7.39815557387446));
#60658=CARTESIAN_POINT('Ctrl Pts',(-94.7954442552072,65.4045463960021,7.27633824109256));
#60659=CARTESIAN_POINT('Ctrl Pts',(-94.808,65.4045463960021,7.21045812431412));
#60660=CARTESIAN_POINT('Ctrl Pts',(-94.808,65.4045463960021,7.14460989781806));
#60661=CARTESIAN_POINT('Ctrl Pts',(-94.5862620618473,66.0918042903052,7.39767224759646));
#60662=CARTESIAN_POINT('Ctrl Pts',(-94.6286853542031,66.0790206663966,7.37321873593362));
#60663=CARTESIAN_POINT('Ctrl Pts',(-94.6982370582268,66.0508947709557,7.31809641663736));
#60664=CARTESIAN_POINT('Ctrl Pts',(-94.7834155073607,65.9864817497067,7.17917696133634));
#60665=CARTESIAN_POINT('Ctrl Pts',(-94.808,65.9221873677578,7.06530500448371));
#60666=CARTESIAN_POINT('Ctrl Pts',(-94.808,65.8911214167674,7.01385615332137));
#60667=CARTESIAN_POINT('Ctrl Pts',(-94.5862620618473,66.0918042903052,7.39767224759646));
#60668=CARTESIAN_POINT('Ctrl Pts',(-94.6036441334188,66.1098517105401,7.36921096471635));
#60669=CARTESIAN_POINT('Ctrl Pts',(-94.6356293071329,66.143334854319,7.3064404659979));
#60670=CARTESIAN_POINT('Ctrl Pts',(-94.6772735191471,66.1877311854266,7.18479515525281));
#60671=CARTESIAN_POINT('Ctrl Pts',(-94.7122061021176,66.2288213475224,7.01949051482753));
#60672=CARTESIAN_POINT('Ctrl Pts',(-94.7352988611485,66.2600221668515,6.80581628078557));
#60673=CARTESIAN_POINT('Ctrl Pts',(-94.7347766952966,66.2649981455168,6.68114568191881));
#60674=CARTESIAN_POINT('Ctrl Pts',(-94.7347766952966,66.2677911544986,6.61717525902571));
#60675=CARTESIAN_POINT('Ctrl Pts',(-94.6286853542031,66.0790206663966,7.37321873593362));
#60676=CARTESIAN_POINT('Ctrl Pts',(-94.6425203919224,66.0971688464956,7.34459229111152));
#60677=CARTESIAN_POINT('Ctrl Pts',(-94.6681844507,66.1312353612652,7.2815005011961));
#60678=CARTESIAN_POINT('Ctrl Pts',(-94.7016956179109,66.1766852730369,7.15997822905907));
#60679=CARTESIAN_POINT('Ctrl Pts',(-94.7303250626046,66.2180631830105,6.9960826882635));
#60680=CARTESIAN_POINT('Ctrl Pts',(-94.74942797249,66.246736153654,6.79370962958162));
#60681=CARTESIAN_POINT('Ctrl Pts',(-94.749689149603,66.2502584876079,6.67686260283404));
#60682=CARTESIAN_POINT('Ctrl Pts',(-94.7502033721653,66.2523791604081,6.61650235683161));
#60683=CARTESIAN_POINT('Ctrl Pts',(-94.6982370582268,66.0508947709557,7.31809641663736));
#60684=CARTESIAN_POINT('Ctrl Pts',(-94.706708732718,66.0699618103491,7.28913540701632));
#60685=CARTESIAN_POINT('Ctrl Pts',(-94.7224538896851,66.1061188897219,7.22545111004407));
#60686=CARTESIAN_POINT('Ctrl Pts',(-94.743773352337,66.1539482347798,7.10256755439985));
#60687=CARTESIAN_POINT('Ctrl Pts',(-94.7634793960496,66.1944610086312,6.94150956754965));
#60688=CARTESIAN_POINT('Ctrl Pts',(-94.7755794150342,66.2161220866163,6.76639981887008));
#60689=CARTESIAN_POINT('Ctrl Pts',(-94.7760767632281,66.2166687166434,6.667436455119));
#60690=CARTESIAN_POINT('Ctrl Pts',(-94.7769935045837,66.2174987062111,6.61497944331229));
#60691=CARTESIAN_POINT('Ctrl Pts',(-94.7834155073607,65.9864817497067,7.17917696133634));
#60692=CARTESIAN_POINT('Ctrl Pts',(-94.7858556852067,66.0097030949272,7.14977261742649));
#60693=CARTESIAN_POINT('Ctrl Pts',(-94.7906418735727,66.0522654556361,7.08607214265898));
#60694=CARTESIAN_POINT('Ctrl Pts',(-94.7973247767585,66.1034386634865,6.97230207162569));
#60695=CARTESIAN_POINT('Ctrl Pts',(-94.801607730241,66.140266350518,6.84751665687184));
#60696=CARTESIAN_POINT('Ctrl Pts',(-94.8014820584777,66.1560589659666,6.73026954931486));
#60697=CARTESIAN_POINT('Ctrl Pts',(-94.8018723868439,66.1565163204226,6.65201974800316));
#60698=CARTESIAN_POINT('Ctrl Pts',(-94.8022557813857,66.1565682225074,6.61231916094192));
#60699=CARTESIAN_POINT('Ctrl Pts',(-94.808,65.9221873677578,7.06530500448371));
#60700=CARTESIAN_POINT('Ctrl Pts',(-94.808,65.9495080203827,7.04143125235227));
#60701=CARTESIAN_POINT('Ctrl Pts',(-94.808,65.9987874373943,6.99050644385158));
#60702=CARTESIAN_POINT('Ctrl Pts',(-94.808,66.0556618243065,6.90150150848407));
#60703=CARTESIAN_POINT('Ctrl Pts',(-94.808,66.093880779096,6.80506357038388));
#60704=CARTESIAN_POINT('Ctrl Pts',(-94.808,66.1105148171578,6.70699498818445));
#60705=CARTESIAN_POINT('Ctrl Pts',(-94.808,66.1123131735876,6.64232786353188));
#60706=CARTESIAN_POINT('Ctrl Pts',(-94.808,66.1129785625113,6.61041599528543));
#60707=CARTESIAN_POINT('Ctrl Pts',(-94.808,65.8911214167674,7.01385615332137));
#60708=CARTESIAN_POINT('Ctrl Pts',(-94.808,65.9204156945315,6.99283892483794));
#60709=CARTESIAN_POINT('Ctrl Pts',(-94.808,65.9726854868294,6.94752727196828));
#60710=CARTESIAN_POINT('Ctrl Pts',(-94.808,66.0317120291592,6.86756632972508));
#60711=CARTESIAN_POINT('Ctrl Pts',(-94.808,66.0699687930655,6.78214517689735));
#60712=CARTESIAN_POINT('Ctrl Pts',(-94.808,66.0870285287398,6.69497915754577));
#60713=CARTESIAN_POINT('Ctrl Pts',(-94.808,66.0899539166035,6.63760839684214));
#60714=CARTESIAN_POINT('Ctrl Pts',(-94.808,66.0911827114454,6.6094643678764));
#60715=CARTESIAN_POINT('Ctrl Pts',(-94.5862620618473,66.0918042903052,7.39767224759646));
#60716=CARTESIAN_POINT('Ctrl Pts',(-94.5988528981622,66.1048770770067,7.37705609994216));
#60717=CARTESIAN_POINT('Ctrl Pts',(-94.6108039478023,66.1173569764432,7.3549968398135));
#60718=CARTESIAN_POINT('Ctrl Pts',(-94.6221334798309,66.12925361861,7.33073888180799));
#60719=CARTESIAN_POINT('Ctrl Pts',(-94.6264447465282,66.1337806897242,7.32150791567181));
#60720=CARTESIAN_POINT('Ctrl Pts',(-94.6306660100312,66.1382238540307,7.31195870250625));
#60721=CARTESIAN_POINT('Ctrl Pts',(-94.6347981904724,66.1425854594948,7.30205020887222));
#60722=CARTESIAN_POINT('Ctrl Pts',(-94.6438607877453,66.1521512261276,7.28031914251032));
#60723=CARTESIAN_POINT('Ctrl Pts',(-94.6524951609817,66.1613240884252,7.25686734926663));
#60724=CARTESIAN_POINT('Ctrl Pts',(-94.6607044987306,66.170213188906,7.23114235214056));
#60725=CARTESIAN_POINT('Ctrl Pts',(-94.6660748166647,66.1760281885064,7.21431378232833));
#60726=CARTESIAN_POINT('Ctrl Pts',(-94.6712631597587,66.181721108385,7.19651170290422));
#60727=CARTESIAN_POINT('Ctrl Pts',(-94.6762691473869,66.1873167971764,7.17757068964543));
#60728=CARTESIAN_POINT('Ctrl Pts',(-94.6808860281435,66.1924775426316,7.16010192900866));
#60729=CARTESIAN_POINT('Ctrl Pts',(-94.6853233465275,66.1975166936111,7.14178201824458));
#60730=CARTESIAN_POINT('Ctrl Pts',(-94.6896104641076,66.2024785746355,7.12239596070135));
#60731=CARTESIAN_POINT('Ctrl Pts',(-94.6912111688696,66.2043312195502,7.11515768135763));
#60732=CARTESIAN_POINT('Ctrl Pts',(-94.6927908521632,66.2061730422584,7.10777028270652));
#60733=CARTESIAN_POINT('Ctrl Pts',(-94.6943507477859,66.2080061864039,7.10022068276651));
#60734=CARTESIAN_POINT('Ctrl Pts',(-94.6991424942871,66.2136373080747,7.07702953550522));
#60735=CARTESIAN_POINT('Ctrl Pts',(-94.7034897178335,66.2188978086612,7.05241093373046));
#60736=CARTESIAN_POINT('Ctrl Pts',(-94.707426453383,66.2238191269929,7.02644169320124));
#60737=CARTESIAN_POINT('Ctrl Pts',(-94.7081865076234,66.2247692718068,7.02142788642277));
#60738=CARTESIAN_POINT('Ctrl Pts',(-94.708931174237,66.2257066950784,7.01636362888257));
#60739=CARTESIAN_POINT('Ctrl Pts',(-94.7096605755244,66.2266315105272,7.01124936471291));
#60740=CARTESIAN_POINT('Ctrl Pts',(-94.712483849968,66.2302111694426,6.99145371645182));
#60741=CARTESIAN_POINT('Ctrl Pts',(-94.7150820133726,66.2335982644018,6.97089242978259));
#60742=CARTESIAN_POINT('Ctrl Pts',(-94.7174261882114,66.2367544266307,6.94992310190543));
#60743=CARTESIAN_POINT('Ctrl Pts',(-94.7200681215704,66.2403114865143,6.92629023718895));
#60744=CARTESIAN_POINT('Ctrl Pts',(-94.7223870661543,66.2435747342626,6.90214145388248));
#60745=CARTESIAN_POINT('Ctrl Pts',(-94.72437524138,66.2465185085195,6.87804192819351));
#60746=CARTESIAN_POINT('Ctrl Pts',(-94.7262660141833,66.2493180647315,6.85512305909482));
#60747=CARTESIAN_POINT('Ctrl Pts',(-94.7278582010839,66.2518290578473,6.83225207175108));
#60748=CARTESIAN_POINT('Ctrl Pts',(-94.7291706216976,66.2540538027287,6.80991411124071));
#60749=CARTESIAN_POINT('Ctrl Pts',(-94.7304949527091,66.2562987374763,6.78737343066112));
#60750=CARTESIAN_POINT('Ctrl Pts',(-94.731542578235,66.2582551173718,6.76536836211695));
#60751=CARTESIAN_POINT('Ctrl Pts',(-94.7323681410023,66.2599877154755,6.74363549014942));
#60752=CARTESIAN_POINT('Ctrl Pts',(-94.7331762336923,66.2616836493495,6.72236251653258));
#60753=CARTESIAN_POINT('Ctrl Pts',(-94.733771107318,66.2631648743654,6.70134659729239));
#60754=CARTESIAN_POINT('Ctrl Pts',(-94.734171258447,66.264460663546,6.68034348256687));
#60755=CARTESIAN_POINT('Ctrl Pts',(-94.734513080634,66.265567569061,6.66240193476832));
#60756=CARTESIAN_POINT('Ctrl Pts',(-94.7347122475264,66.2665386682095,6.64446841306611));
#60757=CARTESIAN_POINT('Ctrl Pts',(-94.7347635334868,66.2673749652371,6.62642300964123));
#60758=CARTESIAN_POINT('Ctrl Pts',(-94.7347722849838,66.2675176719506,6.62334372066743));
#60759=CARTESIAN_POINT('Ctrl Pts',(-94.7347766952966,66.2676564156919,6.62026128506405));
#60760=CARTESIAN_POINT('Ctrl Pts',(-94.7347766952966,66.2677911544986,6.61717525902571));
#60761=CARTESIAN_POINT('Ctrl Pts',(-94.5862306283156,66.0916565194918,7.39781485201359));
#60762=CARTESIAN_POINT('Ctrl Pts',(-94.5659234345461,66.1563973496771,7.36312742914992));
#60763=CARTESIAN_POINT('Ctrl Pts',(-94.5423501655344,66.2055936023917,7.31966881272919));
#60764=CARTESIAN_POINT('Ctrl Pts',(-94.4726759443919,66.2903026042573,7.18965393592179));
#60765=CARTESIAN_POINT('Ctrl Pts',(-94.4229511614382,66.3197708081235,7.10533260091093));
#60766=CARTESIAN_POINT('Ctrl Pts',(-94.3741500259633,66.3230673855923,7.02982856345215));
#60767=CARTESIAN_POINT('Ctrl Pts',(-94.6297118793175,66.1368202096277,7.32664492763503));
#60768=CARTESIAN_POINT('Ctrl Pts',(-94.609512659055,66.1881484634284,7.29188488256169));
#60769=CARTESIAN_POINT('Ctrl Pts',(-94.5882028062134,66.2286461542643,7.24670436883879));
#60770=CARTESIAN_POINT('Ctrl Pts',(-94.527753944034,66.2992530899265,7.11780004363795));
#60771=CARTESIAN_POINT('Ctrl Pts',(-94.4853358102638,66.3225530823476,7.04160804438895));
#60772=CARTESIAN_POINT('Ctrl Pts',(-94.4436405031679,66.3253958817916,6.97649723242526));
#60773=CARTESIAN_POINT('Ctrl Pts',(-94.6657880689181,66.1743749619485,7.23858230025407));
#60774=CARTESIAN_POINT('Ctrl Pts',(-94.6479682546696,66.2155536371234,7.20132304569584));
#60775=CARTESIAN_POINT('Ctrl Pts',(-94.6291101784488,66.2505395069943,7.15092662750296));
#60776=CARTESIAN_POINT('Ctrl Pts',(-94.5736871890666,66.3092435627287,7.02451974168511));
#60777=CARTESIAN_POINT('Ctrl Pts',(-94.5357351330547,66.3259925398748,6.96283151557459));
#60778=CARTESIAN_POINT('Ctrl Pts',(-94.4969385085538,66.3283727519127,6.90831569710184));
#60779=CARTESIAN_POINT('Ctrl Pts',(-94.7229535531595,66.2415229447387,6.96202179225267));
#60780=CARTESIAN_POINT('Ctrl Pts',(-94.7051164011559,66.2672173013999,6.9316539696278));
#60781=CARTESIAN_POINT('Ctrl Pts',(-94.6833545387888,66.2907950751749,6.89269888797928));
#60782=CARTESIAN_POINT('Ctrl Pts',(-94.6250878241848,66.3254879752931,6.82015393730928));
#60783=CARTESIAN_POINT('Ctrl Pts',(-94.5900647516503,66.3333476970284,6.79437072055584));
#60784=CARTESIAN_POINT('Ctrl Pts',(-94.5531199261847,66.3345720252228,6.76632899463745));
#60785=CARTESIAN_POINT('Ctrl Pts',(-94.7348053330762,66.2607792486317,6.77711766194441));
#60786=CARTESIAN_POINT('Ctrl Pts',(-94.7134612092549,66.2826826033217,6.76493476085729));
#60787=CARTESIAN_POINT('Ctrl Pts',(-94.6871722480711,66.3018317221113,6.75046740138759));
#60788=CARTESIAN_POINT('Ctrl Pts',(-94.6266488574851,66.3292321306169,6.72057119133155));
#60789=CARTESIAN_POINT('Ctrl Pts',(-94.5923880349051,66.3372174242016,6.70573939664423));
#60790=CARTESIAN_POINT('Ctrl Pts',(-94.5567232413686,66.3378383292037,6.69151833404962));
#60791=CARTESIAN_POINT('Ctrl Pts',(-94.7348079369553,66.2677599369848,6.61717389603962));
#60792=CARTESIAN_POINT('Ctrl Pts',(-94.7115227756316,66.2910312699233,6.61818994437845));
#60793=CARTESIAN_POINT('Ctrl Pts',(-94.6835838589237,66.3096337182424,6.61900214481244));
#60794=CARTESIAN_POINT('Ctrl Pts',(-94.6226796770607,66.3346696711587,6.62009523812341));
#60795=CARTESIAN_POINT('Ctrl Pts',(-94.5897428014507,66.3409447668408,6.62036921471775));
#60796=CARTESIAN_POINT('Ctrl Pts',(-94.5568214535711,66.3409447668408,6.62036921471775));
#60797=CARTESIAN_POINT('Ctrl Pts',(-94.5862620618473,66.0918042903052,7.39767224759646));
#60798=CARTESIAN_POINT('Ctrl Pts',(-94.5728088887773,66.1346669479386,7.37469028779245));
#60799=CARTESIAN_POINT('Ctrl Pts',(-94.5432689557368,66.2044723191143,7.32332376774631));
#60800=CARTESIAN_POINT('Ctrl Pts',(-94.4754726592877,66.2925682436583,7.19171393763484));
#60801=CARTESIAN_POINT('Ctrl Pts',(-94.4083241065557,66.3207683370007,7.0824854333801));
#60802=CARTESIAN_POINT('Ctrl Pts',(-94.3759904837216,66.3229525368265,7.03245903265776));
#60803=CARTESIAN_POINT('Ctrl Pts',(-94.5862620618473,66.0918042903052,7.39767224759646));
#60804=CARTESIAN_POINT('Ctrl Pts',(-94.5608080864338,66.0994744646503,7.41234435459417));
#60805=CARTESIAN_POINT('Ctrl Pts',(-94.5046427924018,66.1136535966934,7.43858422291575));
#60806=CARTESIAN_POINT('Ctrl Pts',(-94.3946878746403,66.1324069762538,7.47075593305737));
#60807=CARTESIAN_POINT('Ctrl Pts',(-94.2468477796913,66.1493571629219,7.4958486229273));
#60808=CARTESIAN_POINT('Ctrl Pts',(-94.0561584543173,66.1617951914673,7.50950192841286));
#60809=CARTESIAN_POINT('Ctrl Pts',(-93.949270810932,66.1632317478554,7.50818215612553));
#60810=CARTESIAN_POINT('Ctrl Pts',(-93.8950711760379,66.1632317478554,7.50818215612554));
#60811=CARTESIAN_POINT('Ctrl Pts',(-94.5728088887773,66.1346669479386,7.37469028779245));
#60812=CARTESIAN_POINT('Ctrl Pts',(-94.5475359831284,66.1399578413115,7.38935824966126));
#60813=CARTESIAN_POINT('Ctrl Pts',(-94.4914438183785,66.1503017427455,7.41573254877177));
#60814=CARTESIAN_POINT('Ctrl Pts',(-94.380779403488,66.1653547542636,7.44782300814899));
#60815=CARTESIAN_POINT('Ctrl Pts',(-94.2329160468816,66.1801299384548,7.47167561675917));
#60816=CARTESIAN_POINT('Ctrl Pts',(-94.0497154970928,66.1906967953729,7.48272929642157));
#60817=CARTESIAN_POINT('Ctrl Pts',(-93.9473639517695,66.1928538403987,7.47982517154547));
#60818=CARTESIAN_POINT('Ctrl Pts',(-93.8950711760379,66.1938752918657,7.47884734449099));
#60819=CARTESIAN_POINT('Ctrl Pts',(-94.5432689557368,66.2044723191143,7.32332376774631));
#60820=CARTESIAN_POINT('Ctrl Pts',(-94.5177404863594,66.2073677736183,7.33826378587479));
#60821=CARTESIAN_POINT('Ctrl Pts',(-94.4605569159403,66.2136719788041,7.36488275689808));
#60822=CARTESIAN_POINT('Ctrl Pts',(-94.3460297330583,66.22479408497,7.39562385422825));
#60823=CARTESIAN_POINT('Ctrl Pts',(-94.1981230179347,66.2363005563064,7.41522879960867));
#60824=CARTESIAN_POINT('Ctrl Pts',(-94.0337215991203,66.2429528186988,7.42063550836001));
#60825=CARTESIAN_POINT('Ctrl Pts',(-93.9428292381495,66.2457931185126,7.4151218251872));
#60826=CARTESIAN_POINT('Ctrl Pts',(-93.8950711760379,66.2476529753136,7.41233843068255));
#60827=CARTESIAN_POINT('Ctrl Pts',(-94.4754726592877,66.2925682436583,7.19171393763484));
#60828=CARTESIAN_POINT('Ctrl Pts',(-94.4467815488344,66.2932831486732,7.20903235614604));
#60829=CARTESIAN_POINT('Ctrl Pts',(-94.3830413245609,66.2951360798871,7.2393895969093));
#60830=CARTESIAN_POINT('Ctrl Pts',(-94.2648793446659,66.2977582624786,7.27423448196882));
#60831=CARTESIAN_POINT('Ctrl Pts',(-94.1377990730692,66.2984935029018,7.2965205980405));
#60832=CARTESIAN_POINT('Ctrl Pts',(-94.0121497535855,66.2981600669925,7.30432233150711));
#60833=CARTESIAN_POINT('Ctrl Pts',(-93.9339975259441,66.2997366077102,7.2987088013497));
#60834=CARTESIAN_POINT('Ctrl Pts',(-93.8950711760379,66.3006029857003,7.29547526745204));
#60835=CARTESIAN_POINT('Ctrl Pts',(-94.4083241065557,66.3207683370007,7.0824854333801));
#60836=CARTESIAN_POINT('Ctrl Pts',(-94.3803740552322,66.3198560090928,7.10338117788637));
#60837=CARTESIAN_POINT('Ctrl Pts',(-94.3193058714209,66.3182315471453,7.1405874734732));
#60838=CARTESIAN_POINT('Ctrl Pts',(-94.2128308349699,66.3164035628656,7.18245519684237));
#60839=CARTESIAN_POINT('Ctrl Pts',(-94.1042440908165,66.3153324021757,7.2069888101483));
#60840=CARTESIAN_POINT('Ctrl Pts',(-93.993133258698,66.3149804333369,7.21505022191294));
#60841=CARTESIAN_POINT('Ctrl Pts',(-93.9271346130628,66.3150872645722,7.21260338434612));
#60842=CARTESIAN_POINT('Ctrl Pts',(-93.8950711760379,66.3151489441265,7.21119069029555));
#60843=CARTESIAN_POINT('Ctrl Pts',(-94.3759904837216,66.3229525368265,7.03245903265776));
#60844=CARTESIAN_POINT('Ctrl Pts',(-94.3483142757056,66.3220148290745,7.05393607116458));
#60845=CARTESIAN_POINT('Ctrl Pts',(-94.2880242545562,66.3203524819683,7.0920100795443));
#60846=CARTESIAN_POINT('Ctrl Pts',(-94.1857713187729,66.3185135221138,7.13412918490461));
#60847=CARTESIAN_POINT('Ctrl Pts',(-94.084812592479,66.3174409668123,7.15869474006745));
#60848=CARTESIAN_POINT('Ctrl Pts',(-93.9831093282166,66.3170097617686,7.16857095929171));
#60849=CARTESIAN_POINT('Ctrl Pts',(-93.9237617699393,66.3169993307552,7.16880986877833));
#60850=CARTESIAN_POINT('Ctrl Pts',(-93.8950711760379,66.3169993307552,7.16880986877834));
#60851=CARTESIAN_POINT('Ctrl Pts',(-94.5862620618473,66.0918042903052,7.39767224759646));
#60852=CARTESIAN_POINT('Ctrl Pts',(-94.5608080864338,66.0994744646503,7.41234435459417));
#60853=CARTESIAN_POINT('Ctrl Pts',(-94.5046427924018,66.1136535966934,7.43858422291575));
#60854=CARTESIAN_POINT('Ctrl Pts',(-94.3946878746403,66.1324069762538,7.47075593305737));
#60855=CARTESIAN_POINT('Ctrl Pts',(-94.2468477796913,66.1493571629219,7.4958486229273));
#60856=CARTESIAN_POINT('Ctrl Pts',(-94.0561584543173,66.1617951914673,7.50950192841286));
#60857=CARTESIAN_POINT('Ctrl Pts',(-93.949270810932,66.1632317478554,7.50818215612553));
#60858=CARTESIAN_POINT('Ctrl Pts',(-93.8950711760379,66.1632317478554,7.50818215612554));
#60859=CARTESIAN_POINT('Ctrl Pts',(-94.5862620618473,66.0918042903052,7.39767224759646));
#60860=CARTESIAN_POINT('Ctrl Pts',(-94.5572919425615,66.0617252565803,7.44510771906332));
#60861=CARTESIAN_POINT('Ctrl Pts',(-94.494168515445,65.9974419160355,7.52307867251325));
#60862=CARTESIAN_POINT('Ctrl Pts',(-94.3394267940862,65.8458432556161,7.61759656735914));
#60863=CARTESIAN_POINT('Ctrl Pts',(-94.2327866180482,65.741388059194,7.64700017509565));
#60864=CARTESIAN_POINT('Ctrl Pts',(-94.1870559476089,65.6965311675731,7.64700017509565));
#60865=CARTESIAN_POINT('Ctrl Pts',(-94.5608080864338,66.0994744646503,7.41234435459417));
#60866=CARTESIAN_POINT('Ctrl Pts',(-94.5314639738133,66.0702648756703,7.45641959820217));
#60867=CARTESIAN_POINT('Ctrl Pts',(-94.4676760688085,66.0071257078915,7.52993047431699));
#60868=CARTESIAN_POINT('Ctrl Pts',(-94.3140504910234,65.8582617439338,7.61994155483372));
#60869=CARTESIAN_POINT('Ctrl Pts',(-94.2140980658037,65.7569552911466,7.64700017509565));
#60870=CARTESIAN_POINT('Ctrl Pts',(-94.1717676607201,65.7118194544619,7.64700017509565));
#60871=CARTESIAN_POINT('Ctrl Pts',(-94.5046427924018,66.1136535966934,7.43858422291575));
#60872=CARTESIAN_POINT('Ctrl Pts',(-94.4746122088742,66.0857523643869,7.47696284763192));
#60873=CARTESIAN_POINT('Ctrl Pts',(-94.4096912878202,66.0240792405212,7.5427861313467));
#60874=CARTESIAN_POINT('Ctrl Pts',(-94.2598964176045,65.8806119246314,7.624538101615));
#60875=CARTESIAN_POINT('Ctrl Pts',(-94.1746972152419,65.7856975163601,7.64700017509565));
#60876=CARTESIAN_POINT('Ctrl Pts',(-94.138784846915,65.7399894282048,7.64700017509565));
#60877=CARTESIAN_POINT('Ctrl Pts',(-94.3946878746403,66.1324069762538,7.47075593305736));
#60878=CARTESIAN_POINT('Ctrl Pts',(-94.3650006957478,66.1053263252637,7.50306578525729));
#60879=CARTESIAN_POINT('Ctrl Pts',(-94.3011327423659,66.0436076934658,7.5603528382422));
#60880=CARTESIAN_POINT('Ctrl Pts',(-94.1678512504192,65.9093850892203,7.63058900752484));
#60881=CARTESIAN_POINT('Ctrl Pts',(-94.109707280182,65.8207864182566,7.64700017509565));
#60882=CARTESIAN_POINT('Ctrl Pts',(-94.083309438773,65.7739848119189,7.64700017509565));
#60883=CARTESIAN_POINT('Ctrl Pts',(-94.2468477796913,66.1493571629219,7.4958486229273));
#60884=CARTESIAN_POINT('Ctrl Pts',(-94.2205946454696,66.1219463391405,7.52418431943702));
#60885=CARTESIAN_POINT('Ctrl Pts',(-94.1627296970334,66.0585528458035,7.57597248239197));
#60886=CARTESIAN_POINT('Ctrl Pts',(-94.0713178727783,65.9340790551048,7.63398321712449));
#60887=CARTESIAN_POINT('Ctrl Pts',(-94.0401210468043,65.8463078222927,7.64700017509565));
#60888=CARTESIAN_POINT('Ctrl Pts',(-94.0231990331046,65.7988833571865,7.64700017509565));
#60889=CARTESIAN_POINT('Ctrl Pts',(-94.0561584543173,66.1617951914673,7.50950192841286));
#60890=CARTESIAN_POINT('Ctrl Pts',(-94.0426628843149,66.1333130916836,7.53620954548785));
#60891=CARTESIAN_POINT('Ctrl Pts',(-94.0148598485114,66.0681307782891,7.5846911474053));
#60892=CARTESIAN_POINT('Ctrl Pts',(-93.9839086484321,65.9496297589326,7.6342180946885));
#60893=CARTESIAN_POINT('Ctrl Pts',(-93.9681862949465,65.8602613260772,7.64700017509565));
#60894=CARTESIAN_POINT('Ctrl Pts',(-93.959933629465,65.8140720281195,7.64700017509565));
#60895=CARTESIAN_POINT('Ctrl Pts',(-93.949270810932,66.1632317478554,7.50818215612554));
#60896=CARTESIAN_POINT('Ctrl Pts',(-93.9451554884396,66.133609655312,7.5365391407056));
#60897=CARTESIAN_POINT('Ctrl Pts',(-93.9368822084863,66.0666587133235,7.58660571202837));
#60898=CARTESIAN_POINT('Ctrl Pts',(-93.9254660328453,65.9480035069385,7.63541999419612));
#60899=CARTESIAN_POINT('Ctrl Pts',(-93.9195574249178,65.8613104569646,7.64700017509565));
#60900=CARTESIAN_POINT('Ctrl Pts',(-93.9166920787014,65.8174752199642,7.64700017509565));
#60901=CARTESIAN_POINT('Ctrl Pts',(-93.8950711760379,66.1632317478554,7.50818215612554));
#60902=CARTESIAN_POINT('Ctrl Pts',(-93.8950711760379,66.132588203845,7.53751696776009));
#60903=CARTESIAN_POINT('Ctrl Pts',(-93.8950711760378,66.0637968421794,7.58834238869478));
#60904=CARTESIAN_POINT('Ctrl Pts',(-93.8950711760379,65.9447352597715,7.63614450281865));
#60905=CARTESIAN_POINT('Ctrl Pts',(-93.8950711760379,65.8598964170613,7.64700017509565));
#60906=CARTESIAN_POINT('Ctrl Pts',(-93.8950711760379,65.8174752199642,7.64700017509565));
#60907=CARTESIAN_POINT('Ctrl Pts',(-94.5864744435954,58.711118482249,7.39771220542766));
#60908=CARTESIAN_POINT('Ctrl Pts',(-94.5661907947491,58.6467556537076,7.36297518124359));
#60909=CARTESIAN_POINT('Ctrl Pts',(-94.5426581335431,58.5969925025124,7.31892443486058));
#60910=CARTESIAN_POINT('Ctrl Pts',(-94.4731159381592,58.5123020085672,7.18881279193765));
#60911=CARTESIAN_POINT('Ctrl Pts',(-94.423441990424,58.4828879744012,7.10439107836168));
#60912=CARTESIAN_POINT('Ctrl Pts',(-94.3746455005322,58.4795916361534,7.02889251996599));
#60913=CARTESIAN_POINT('Ctrl Pts',(-94.5225164808868,58.691893020478,7.43434876801225));
#60914=CARTESIAN_POINT('Ctrl Pts',(-94.5028428866137,58.636390110713,7.39959827554179));
#60915=CARTESIAN_POINT('Ctrl Pts',(-94.477261914831,58.5895617663927,7.35651050216165));
#60916=CARTESIAN_POINT('Ctrl Pts',(-94.4015570930644,58.5107765714562,7.23268352869947));
#60917=CARTESIAN_POINT('Ctrl Pts',(-94.3520650282314,58.4851456914273,7.1561012998037));
#60918=CARTESIAN_POINT('Ctrl Pts',(-94.304192584661,58.4819456251608,7.08280773229367));
#60919=CARTESIAN_POINT('Ctrl Pts',(-94.4456135984013,58.6760512226057,7.46270685544618));
#60920=CARTESIAN_POINT('Ctrl Pts',(-94.4230981998025,58.6249371978126,7.42877119090097));
#60921=CARTESIAN_POINT('Ctrl Pts',(-94.3905255417602,58.579868815321,7.38529565321214));
#60922=CARTESIAN_POINT('Ctrl Pts',(-94.3071544112327,58.5077544078168,7.26534746182235));
#60923=CARTESIAN_POINT('Ctrl Pts',(-94.263784753965,58.4868690213564,7.19557204445702));
#60924=CARTESIAN_POINT('Ctrl Pts',(-94.2196595741327,58.4836663844425,7.12221959944801));
#60925=CARTESIAN_POINT('Ctrl Pts',(-94.1931775879025,58.6481417432213,7.50329823232226));
#60926=CARTESIAN_POINT('Ctrl Pts',(-94.1745286500018,58.6031603035515,7.46595776987326));
#60927=CARTESIAN_POINT('Ctrl Pts',(-94.1483823303066,58.5634855838743,7.41809081327176));
#60928=CARTESIAN_POINT('Ctrl Pts',(-94.0973445049129,58.5053612974447,7.30129818257173));
#60929=CARTESIAN_POINT('Ctrl Pts',(-94.0754917052267,58.4886286438319,7.23587402509194));
#60930=CARTESIAN_POINT('Ctrl Pts',(-94.0497581046447,58.4854650641279,7.16341613725778));
#60931=CARTESIAN_POINT('Ctrl Pts',(-94.0305786095416,58.6395173297867,7.50822923631045));
#60932=CARTESIAN_POINT('Ctrl Pts',(-94.0233832396798,58.5971058347867,7.4676402085701));
#60933=CARTESIAN_POINT('Ctrl Pts',(-94.0140867336752,58.5598222909078,7.41754528787727));
#60934=CARTESIAN_POINT('Ctrl Pts',(-93.9920071523271,58.5053530630447,7.3015540747779));
#60935=CARTESIAN_POINT('Ctrl Pts',(-93.9790611965017,58.4886159997275,7.23558442749208));
#60936=CARTESIAN_POINT('Ctrl Pts',(-93.9663361095883,58.4855908338409,7.16629673727626));
#60937=CARTESIAN_POINT('Ctrl Pts',(-93.895071176038,58.639521802727,7.50823351694922));
#60938=CARTESIAN_POINT('Ctrl Pts',(-93.8950711760379,58.5932523676584,7.46395350519802));
#60939=CARTESIAN_POINT('Ctrl Pts',(-93.8950711760379,58.5556163426902,7.41068995839248));
#60940=CARTESIAN_POINT('Ctrl Pts',(-93.8950711760379,58.5030337490652,7.29391915758428));
#60941=CARTESIAN_POINT('Ctrl Pts',(-93.8950711760379,58.4883917350972,7.23044792297562));
#60942=CARTESIAN_POINT('Ctrl Pts',(-93.8950711760379,58.4855992742786,7.16649005508411));
#60943=CARTESIAN_POINT('Ctrl Pts',(-94.5863762810878,58.7110214194722,7.3977146589282));
#60944=CARTESIAN_POINT('Ctrl Pts',(-94.5729395941451,58.6684030643833,7.37470075479606));
#60945=CARTESIAN_POINT('Ctrl Pts',(-94.5434330746583,58.5980643019409,7.32262164836631));
#60946=CARTESIAN_POINT('Ctrl Pts',(-94.4757766475466,58.5101084827828,7.19112372510065));
#60947=CARTESIAN_POINT('Ctrl Pts',(-94.4086667642772,58.4818981397931,7.08172013856486));
#60948=CARTESIAN_POINT('Ctrl Pts',(-94.3763331414431,58.4797139399672,7.03169373784251));
#60949=CARTESIAN_POINT('Ctrl Pts',(-94.5863762810878,58.7110214194722,7.3977146589282));
#60950=CARTESIAN_POINT('Ctrl Pts',(-94.6082699931158,58.6886601970222,7.36214630047015));
#60951=CARTESIAN_POINT('Ctrl Pts',(-94.647301215523,58.6475511056735,7.28157986318211));
#60952=CARTESIAN_POINT('Ctrl Pts',(-94.6960251752149,58.5934343381178,7.11510833851199));
#60953=CARTESIAN_POINT('Ctrl Pts',(-94.7339543092282,58.5464723472128,6.85941877046451));
#60954=CARTESIAN_POINT('Ctrl Pts',(-94.7347766952966,58.5383999970157,6.69713828764208));
#60955=CARTESIAN_POINT('Ctrl Pts',(-94.7347766952966,58.5349087357885,6.6171752590257));
#60956=CARTESIAN_POINT('Ctrl Pts',(-94.5729395941451,58.6684030643833,7.37470075479606));
#60957=CARTESIAN_POINT('Ctrl Pts',(-94.5948965179352,58.6503297337277,7.33896391394703));
#60958=CARTESIAN_POINT('Ctrl Pts',(-94.634626956601,58.6167035518514,7.25827207292606));
#60959=CARTESIAN_POINT('Ctrl Pts',(-94.684731625892,58.5718038085816,7.09131649938157));
#60960=CARTESIAN_POINT('Ctrl Pts',(-94.7208810665955,58.5314836385605,6.84459809025751));
#60961=CARTESIAN_POINT('Ctrl Pts',(-94.7199927966309,58.523440505238,6.69343912999214));
#60962=CARTESIAN_POINT('Ctrl Pts',(-94.719350018428,58.519496741698,6.6178481612198));
#60963=CARTESIAN_POINT('Ctrl Pts',(-94.5434330746583,58.5980643019409,7.32262164836631));
#60964=CARTESIAN_POINT('Ctrl Pts',(-94.5664353672448,58.5864645163832,7.28649862545035));
#60965=CARTESIAN_POINT('Ctrl Pts',(-94.6086027220481,58.5648077903673,7.20566879905024));
#60966=CARTESIAN_POINT('Ctrl Pts',(-94.6609408127033,58.5326698008371,7.03467547289041));
#60967=CARTESIAN_POINT('Ctrl Pts',(-94.6906773597973,58.5031354373862,6.81090043443684));
#60968=CARTESIAN_POINT('Ctrl Pts',(-94.6862600130354,58.4967595025444,6.68498820056529));
#60969=CARTESIAN_POINT('Ctrl Pts',(-94.6844363341399,58.4927321075493,6.61901673038333));
#60970=CARTESIAN_POINT('Ctrl Pts',(-94.4757766475466,58.5101084827828,7.19112372510065));
#60971=CARTESIAN_POINT('Ctrl Pts',(-94.5036256562247,58.5056839932311,7.15427379511476));
#60972=CARTESIAN_POINT('Ctrl Pts',(-94.5525666047374,58.4966092165114,7.07287726320074));
#60973=CARTESIAN_POINT('Ctrl Pts',(-94.6057719220573,58.4824188376686,6.92024563928759));
#60974=CARTESIAN_POINT('Ctrl Pts',(-94.6289731242952,58.4743462211245,6.7678135126605));
#60975=CARTESIAN_POINT('Ctrl Pts',(-94.6255476311185,58.4701688656162,6.67039908656968));
#60976=CARTESIAN_POINT('Ctrl Pts',(-94.6234478028683,58.4674938748372,6.62011865542088));
#60977=CARTESIAN_POINT('Ctrl Pts',(-94.4086667642772,58.4818981397931,7.08172013856486));
#60978=CARTESIAN_POINT('Ctrl Pts',(-94.4415140786442,58.4805734353221,7.05137941794032));
#60979=CARTESIAN_POINT('Ctrl Pts',(-94.4984434684892,58.4776915529168,6.98537345899108));
#60980=CARTESIAN_POINT('Ctrl Pts',(-94.5571561830324,58.4725123495921,6.86675020031354));
#60981=CARTESIAN_POINT('Ctrl Pts',(-94.5817996127963,58.4671188412363,6.7432185494494));
#60982=CARTESIAN_POINT('Ctrl Pts',(-94.580725641302,58.4635251895702,6.66091039422699));
#60983=CARTESIAN_POINT('Ctrl Pts',(-94.5798166156499,58.4617551234462,6.62036921471773));
#60984=CARTESIAN_POINT('Ctrl Pts',(-94.3763331414431,58.4797139399672,7.03169373784251));
#60985=CARTESIAN_POINT('Ctrl Pts',(-94.4115681625267,58.4785393933471,7.00479219742856));
#60986=CARTESIAN_POINT('Ctrl Pts',(-94.4719665183853,58.4759480173373,6.94543992885184));
#60987=CARTESIAN_POINT('Ctrl Pts',(-94.5323086931384,58.471304410901,6.83908385573607));
#60988=CARTESIAN_POINT('Ctrl Pts',(-94.5573043791848,58.4665217080951,6.72954195198228));
#60989=CARTESIAN_POINT('Ctrl Pts',(-94.558,58.4633194561076,6.65619832323443));
#60990=CARTESIAN_POINT('Ctrl Pts',(-94.558,58.4617551234462,6.62036921471773));
#60991=CARTESIAN_POINT('Ctrl Pts',(-94.5863762810878,58.7110214194722,7.3977146589282));
#60992=CARTESIAN_POINT('Ctrl Pts',(-94.5966264434491,58.7005523788447,7.38106232292181));
#60993=CARTESIAN_POINT('Ctrl Pts',(-94.6064812672728,58.6903742384556,7.36348604642543));
#60994=CARTESIAN_POINT('Ctrl Pts',(-94.6158888020616,58.6805369178703,7.3445589280626));
#60995=CARTESIAN_POINT('Ctrl Pts',(-94.6235838742223,58.672490294236,7.32907713130435));
#60996=CARTESIAN_POINT('Ctrl Pts',(-94.6309803019459,58.66467118105,7.3126902410049));
#60997=CARTESIAN_POINT('Ctrl Pts',(-94.6380626666719,58.6570968918459,7.29519936396315));
#60998=CARTESIAN_POINT('Ctrl Pts',(-94.6419298301427,58.6529611242512,7.28564887011171));
#60999=CARTESIAN_POINT('Ctrl Pts',(-94.6457027300896,58.6488990959192,7.27577230208756));
#61000=CARTESIAN_POINT('Ctrl Pts',(-94.6493830055577,58.6449095785538,7.26553632723007));
#61001=CARTESIAN_POINT('Ctrl Pts',(-94.6562267502323,58.6374907756784,7.24650177423805));
#61002=CARTESIAN_POINT('Ctrl Pts',(-94.6627567147084,58.6303160046523,7.22621388947999));
#61003=CARTESIAN_POINT('Ctrl Pts',(-94.6690261410833,58.6233292004043,7.20430738455664));
#61004=CARTESIAN_POINT('Ctrl Pts',(-94.6746146124158,58.6171012693447,7.18478025919635));
#61005=CARTESIAN_POINT('Ctrl Pts',(-94.679995856134,58.6110228684944,7.16396746782409));
#61006=CARTESIAN_POINT('Ctrl Pts',(-94.6852007604823,58.6050592116085,7.1415697427456));
#61007=CARTESIAN_POINT('Ctrl Pts',(-94.6882687669327,58.6015439620344,7.12836750877203));
#61008=CARTESIAN_POINT('Ctrl Pts',(-94.6912753890793,58.5980686617263,7.11461378904878));
#61009=CARTESIAN_POINT('Ctrl Pts',(-94.6942260376019,58.5946268008929,7.10023866461576));
#61010=CARTESIAN_POINT('Ctrl Pts',(-94.6979291411356,58.5903072193103,7.08219769034217));
#61011=CARTESIAN_POINT('Ctrl Pts',(-94.7014170198195,58.5861730255937,7.06318230447322));
#61012=CARTESIAN_POINT('Ctrl Pts',(-94.704646985877,58.5822624216683,7.04344684808189));
#61013=CARTESIAN_POINT('Ctrl Pts',(-94.7081709354068,58.5779958843058,7.02191511956485));
#61014=CARTESIAN_POINT('Ctrl Pts',(-94.711387694627,58.5739958270879,6.99952757117501));
#61015=CARTESIAN_POINT('Ctrl Pts',(-94.7142703108381,58.5702911729763,6.97667429320111));
#61016=CARTESIAN_POINT('Ctrl Pts',(-94.7175908732244,58.5660236832391,6.95034899365061));
#61017=CARTESIAN_POINT('Ctrl Pts',(-94.7204676991764,58.5621488726431,6.92340890820788));
#61018=CARTESIAN_POINT('Ctrl Pts',(-94.7229011424017,58.5586753881454,6.89649069729966));
#61019=CARTESIAN_POINT('Ctrl Pts',(-94.723970408752,58.5571491227889,6.8846627093543));
#61020=CARTESIAN_POINT('Ctrl Pts',(-94.7249545880859,58.555699858454,6.87283908854172));
#61021=CARTESIAN_POINT('Ctrl Pts',(-94.725855887407,58.5543261439491,6.86107297211406));
#61022=CARTESIAN_POINT('Ctrl Pts',(-94.7279004433219,58.551209935992,6.83438208000645));
#61023=CARTESIAN_POINT('Ctrl Pts',(-94.7295291929791,58.5484752694435,6.80793483576807));
#61024=CARTESIAN_POINT('Ctrl Pts',(-94.7308178182085,58.5460639350059,6.78167633784185));
#61025=CARTESIAN_POINT('Ctrl Pts',(-94.7321794201566,58.5435160431963,6.75393078303448));
#61026=CARTESIAN_POINT('Ctrl Pts',(-94.7331609359529,58.5413290309805,6.72639126513858));
#61027=CARTESIAN_POINT('Ctrl Pts',(-94.7338104109891,58.5394733931338,6.69898844672518));
#61028=CARTESIAN_POINT('Ctrl Pts',(-94.7343407636393,58.5379581040237,6.67661167078213));
#61029=CARTESIAN_POINT('Ctrl Pts',(-94.7346487876236,58.53666455516,6.65432474682023));
#61030=CARTESIAN_POINT('Ctrl Pts',(-94.7347444732577,58.5355951114928,6.63212228227254));
#61031=CARTESIAN_POINT('Ctrl Pts',(-94.7347659651859,58.535354903998,6.6271353918444));
#61032=CARTESIAN_POINT('Ctrl Pts',(-94.7347766952966,58.5351260664509,6.62215294956358));
#61033=CARTESIAN_POINT('Ctrl Pts',(-94.7347766952966,58.5349087357885,6.6171752590257));
#61034=CARTESIAN_POINT('Ctrl Pts',(-94.5862339049521,58.7110551395625,7.39785701287902));
#61035=CARTESIAN_POINT('Ctrl Pts',(-94.6506347896849,58.7303858845996,7.36100545044068));
#61036=CARTESIAN_POINT('Ctrl Pts',(-94.6992168958224,58.752871227003,7.31485349640597));
#61037=CARTESIAN_POINT('Ctrl Pts',(-94.7809982276086,58.819337200344,7.17783309052662));
#61038=CARTESIAN_POINT('Ctrl Pts',(-94.808,58.8669269016597,7.08960178181912));
#61039=CARTESIAN_POINT('Ctrl Pts',(-94.808,58.9138257107113,7.01193362389682));
#61040=CARTESIAN_POINT('Ctrl Pts',(-94.6300662992,58.6663074052284,7.32670203744888));
#61041=CARTESIAN_POINT('Ctrl Pts',(-94.6806759777543,58.685372583771,7.28960948949403));
#61042=CARTESIAN_POINT('Ctrl Pts',(-94.7202545058214,58.7054180810969,7.24172249103346));
#61043=CARTESIAN_POINT('Ctrl Pts',(-94.7872593604159,58.7621237015598,7.10628467159317));
#61044=CARTESIAN_POINT('Ctrl Pts',(-94.808,58.8022344472672,7.02681076293626));
#61045=CARTESIAN_POINT('Ctrl Pts',(-94.808,58.8418075383161,6.9599393006864));
#61046=CARTESIAN_POINT('Ctrl Pts',(-94.6652761676575,58.6283131730109,7.24107381950232));
#61047=CARTESIAN_POINT('Ctrl Pts',(-94.7054956760762,58.6446071887786,7.20083981410243));
#61048=CARTESIAN_POINT('Ctrl Pts',(-94.739057960723,58.661645496743,7.1467304655807));
#61049=CARTESIAN_POINT('Ctrl Pts',(-94.793775978808,58.7127773559381,7.01318012887591));
#61050=CARTESIAN_POINT('Ctrl Pts',(-94.808,58.7486317842846,6.94949775383679));
#61051=CARTESIAN_POINT('Ctrl Pts',(-94.808,58.7854243850927,6.89340964890698));
#61052=CARTESIAN_POINT('Ctrl Pts',(-94.7230782661394,58.5609117951787,6.9595601658503));
#61053=CARTESIAN_POINT('Ctrl Pts',(-94.7475640029788,58.5777378894726,6.92766630936336));
#61054=CARTESIAN_POINT('Ctrl Pts',(-94.7695102540734,58.59805712345,6.88734315486229));
#61055=CARTESIAN_POINT('Ctrl Pts',(-94.8011451545095,58.6531126184573,6.81081659940979));
#61056=CARTESIAN_POINT('Ctrl Pts',(-94.808,58.6868976118366,6.78263048695563));
#61057=CARTESIAN_POINT('Ctrl Pts',(-94.808,58.7225890083485,6.75313104777669));
#61058=CARTESIAN_POINT('Ctrl Pts',(-94.734748667716,58.541864047591,6.77712053588525));
#61059=CARTESIAN_POINT('Ctrl Pts',(-94.7561042896561,58.562593875178,6.76247797220378));
#61060=CARTESIAN_POINT('Ctrl Pts',(-94.7746073973402,58.5881776429937,6.74559560382001));
#61061=CARTESIAN_POINT('Ctrl Pts',(-94.8006785040733,58.6472852388798,6.71146500225018));
#61062=CARTESIAN_POINT('Ctrl Pts',(-94.808,58.6808664641281,6.69489685170049));
#61063=CARTESIAN_POINT('Ctrl Pts',(-94.808,58.7158897823147,6.67924312788299));
#61064=CARTESIAN_POINT('Ctrl Pts',(-94.7347461188565,58.5348781938033,6.61717659251757));
#61065=CARTESIAN_POINT('Ctrl Pts',(-94.7580445288083,58.558146271999,6.61616068628389));
#61066=CARTESIAN_POINT('Ctrl Pts',(-94.7766675489732,58.5860656732814,6.61494169889845));
#61067=CARTESIAN_POINT('Ctrl Pts',(-94.8017274701323,58.6469274455685,6.61228441653332));
#61068=CARTESIAN_POINT('Ctrl Pts',(-94.808,58.6798414592479,6.61084735966117));
#61069=CARTESIAN_POINT('Ctrl Pts',(-94.808,58.7127388472479,6.60941102868187));
#61070=CARTESIAN_POINT('Ctrl Pts',(-94.5863762810878,58.7110214194722,7.3977146589282));
#61071=CARTESIAN_POINT('Ctrl Pts',(-94.6290045840678,58.7238248112944,7.37330408511627));
#61072=CARTESIAN_POINT('Ctrl Pts',(-94.6981081677696,58.7520145911542,7.31881434588367));
#61073=CARTESIAN_POINT('Ctrl Pts',(-94.7834230715617,58.8165792550034,7.17989112323507));
#61074=CARTESIAN_POINT('Ctrl Pts',(-94.808,58.8809233944935,7.06619753329416));
#61075=CARTESIAN_POINT('Ctrl Pts',(-94.808,58.911989345484,7.01474868213182));
#61076=CARTESIAN_POINT('Ctrl Pts',(-94.5863762810878,58.7110214194722,7.3977146589282));
#61077=CARTESIAN_POINT('Ctrl Pts',(-94.5964537962948,58.7429851857889,7.4149750870273));
#61078=CARTESIAN_POINT('Ctrl Pts',(-94.6147160342611,58.8152733388764,7.44482691690895));
#61079=CARTESIAN_POINT('Ctrl Pts',(-94.6384811951099,58.9647617652381,7.47945361990964));
#61080=CARTESIAN_POINT('Ctrl Pts',(-94.6588470476989,59.1915367979481,7.50172259717403));
#61081=CARTESIAN_POINT('Ctrl Pts',(-94.6615533905933,59.3311153458548,7.50055356568892));
#61082=CARTESIAN_POINT('Ctrl Pts',(-94.6615533905933,59.3981534942849,7.50055356568893));
#61083=CARTESIAN_POINT('Ctrl Pts',(-94.6290045840678,58.7238248112944,7.37330408511627));
#61084=CARTESIAN_POINT('Ctrl Pts',(-94.6361677738397,58.755640101467,7.3906381098715));
#61085=CARTESIAN_POINT('Ctrl Pts',(-94.6499905906222,58.8279262355912,7.42076637909137));
#61086=CARTESIAN_POINT('Ctrl Pts',(-94.6703229945008,58.9794979978224,7.4549492267707));
#61087=CARTESIAN_POINT('Ctrl Pts',(-94.688157021193,59.2008397121603,7.4742270273572));
#61088=CARTESIAN_POINT('Ctrl Pts',(-94.6911211879248,59.3335733818359,7.47098576835743));
#61089=CARTESIAN_POINT('Ctrl Pts',(-94.6924067443305,59.3981534942849,7.46970021195172));
#61090=CARTESIAN_POINT('Ctrl Pts',(-94.6981081677696,58.7520145911542,7.31881434588367));
#61091=CARTESIAN_POINT('Ctrl Pts',(-94.7023904957457,58.7842798864896,7.3365722077489));
#61092=CARTESIAN_POINT('Ctrl Pts',(-94.7116054289919,58.8581207492262,7.36696952273566));
#61093=CARTESIAN_POINT('Ctrl Pts',(-94.7283479397607,59.0168852513882,7.39811646140858));
#61094=CARTESIAN_POINT('Ctrl Pts',(-94.7407660834932,59.2235476578178,7.41006404546303));
#61095=CARTESIAN_POINT('Ctrl Pts',(-94.7436951557784,59.339349712328,7.40352020116647));
#61096=CARTESIAN_POINT('Ctrl Pts',(-94.7459870091675,59.3981534942849,7.39987284337547));
#61097=CARTESIAN_POINT('Ctrl Pts',(-94.7834230715617,58.8165792550034,7.17989112323507));
#61098=CARTESIAN_POINT('Ctrl Pts',(-94.7852723450528,58.8531386972594,7.2006890663853));
#61099=CARTESIAN_POINT('Ctrl Pts',(-94.7894647407048,58.9364976611905,7.23565034030763));
#61100=CARTESIAN_POINT('Ctrl Pts',(-94.7941132320098,59.0935368729498,7.27199498014264));
#61101=CARTESIAN_POINT('Ctrl Pts',(-94.7941381949881,59.2527062495564,7.28825171118803));
#61102=CARTESIAN_POINT('Ctrl Pts',(-94.7955530764169,59.3503718659389,7.28209543733255));
#61103=CARTESIAN_POINT('Ctrl Pts',(-94.7965115627714,59.3981534942849,7.27789578083219));
#61104=CARTESIAN_POINT('Ctrl Pts',(-94.808,58.8809233944935,7.06619753329416));
#61105=CARTESIAN_POINT('Ctrl Pts',(-94.808,58.916938289304,7.09167766980912));
#61106=CARTESIAN_POINT('Ctrl Pts',(-94.808,58.9975935697569,7.1356003043572));
#61107=CARTESIAN_POINT('Ctrl Pts',(-94.808,59.1354974355439,7.17912706680346));
#61108=CARTESIAN_POINT('Ctrl Pts',(-94.808,59.2747499556021,7.19522977242354));
#61109=CARTESIAN_POINT('Ctrl Pts',(-94.808,59.3587981411112,7.19245145769967));
#61110=CARTESIAN_POINT('Ctrl Pts',(-94.808,59.3981534942849,7.19063340639551));
#61111=CARTESIAN_POINT('Ctrl Pts',(-94.808,58.911989345484,7.01474868213182));
#61112=CARTESIAN_POINT('Ctrl Pts',(-94.808,58.9478398101036,7.04094117720995));
#61113=CARTESIAN_POINT('Ctrl Pts',(-94.808,59.0278510036012,7.08582679668871));
#61114=CARTESIAN_POINT('Ctrl Pts',(-94.808,59.1588409549314,7.12915039381939));
#61115=CARTESIAN_POINT('Ctrl Pts',(-94.808,59.2872300901693,7.1464277581338));
#61116=CARTESIAN_POINT('Ctrl Pts',(-94.808,59.3629399425792,7.14700017509565));
#61117=CARTESIAN_POINT('Ctrl Pts',(-94.808,59.3981534942849,7.14700017509565));
#61118=CARTESIAN_POINT('Ctrl Pts',(-94.5863762810878,58.7110214194722,7.3977146589282));
#61119=CARTESIAN_POINT('Ctrl Pts',(-94.5964537962948,58.7429851857889,7.4149750870273));
#61120=CARTESIAN_POINT('Ctrl Pts',(-94.6147160342611,58.8152733388764,7.44482691690895));
#61121=CARTESIAN_POINT('Ctrl Pts',(-94.6384811951099,58.9647617652381,7.47945361990964));
#61122=CARTESIAN_POINT('Ctrl Pts',(-94.6588470476989,59.1915367979481,7.50172259717403));
#61123=CARTESIAN_POINT('Ctrl Pts',(-94.6615533905933,59.3311153458548,7.50055356568892));
#61124=CARTESIAN_POINT('Ctrl Pts',(-94.6615533905933,59.3981534942849,7.50055356568893));
#61125=CARTESIAN_POINT('Ctrl Pts',(-94.586373125922,58.7110114121823,7.3977092548434));
#61126=CARTESIAN_POINT('Ctrl Pts',(-94.5571812160473,58.7408262928502,7.44513501074766));
#61127=CARTESIAN_POINT('Ctrl Pts',(-94.4937242430711,58.8047387903585,7.52304347938155));
#61128=CARTESIAN_POINT('Ctrl Pts',(-94.3396406071473,58.9571032906958,7.61760818322928));
#61129=CARTESIAN_POINT('Ctrl Pts',(-94.2327804972066,59.0613045684405,7.64700017509565));
#61130=CARTESIAN_POINT('Ctrl Pts',(-94.1870499643505,59.1061627395784,7.64700017509565));
#61131=CARTESIAN_POINT('Ctrl Pts',(-94.1862264913778,59.1069705038713,7.64700017509565));
#61132=CARTESIAN_POINT('Ctrl Pts',(-94.1854030184052,59.1077782681641,7.64700017509565));
#61133=CARTESIAN_POINT('Ctrl Pts',(-94.1845795454326,59.108586032457,7.64700017509565));
#61134=CARTESIAN_POINT('Ctrl Pts',(-94.5964518904009,58.742977641713,7.41497197160636));
#61135=CARTESIAN_POINT('Ctrl Pts',(-94.5681986291067,58.7730563735579,7.45831540577742));
#61136=CARTESIAN_POINT('Ctrl Pts',(-94.5059931665984,58.837557191073,7.53093471291268));
#61137=CARTESIAN_POINT('Ctrl Pts',(-94.3552470725979,58.9883459246508,7.62033741663585));
#61138=CARTESIAN_POINT('Ctrl Pts',(-94.2523327289068,59.0845037664617,7.64700017509565));
#61139=CARTESIAN_POINT('Ctrl Pts',(-94.2061627103142,59.1252746997405,7.64700017509565));
#61140=CARTESIAN_POINT('Ctrl Pts',(-94.2053313234905,59.1260088648491,7.64700017509565));
#61141=CARTESIAN_POINT('Ctrl Pts',(-94.2044999366668,59.1267430299579,7.64700017509565));
#61142=CARTESIAN_POINT('Ctrl Pts',(-94.2036685498431,59.1274771950665,7.64700017509565));
#61143=CARTESIAN_POINT('Ctrl Pts',(-94.614715207533,58.8152681385629,7.44482571233603));
#61144=CARTESIAN_POINT('Ctrl Pts',(-94.5877159220491,58.845825787388,7.48163316868413));
#61145=CARTESIAN_POINT('Ctrl Pts',(-94.5267280628975,58.9106368337485,7.54553274354001));
#61146=CARTESIAN_POINT('Ctrl Pts',(-94.382531123936,59.0560685933062,7.62577190521049));
#61147=CARTESIAN_POINT('Ctrl Pts',(-94.2876947671245,59.1341302375892,7.64700017509565));
#61148=CARTESIAN_POINT('Ctrl Pts',(-94.2406207573998,59.1672611387314,7.64700017509565));
#61149=CARTESIAN_POINT('Ctrl Pts',(-94.2397730923433,59.1678577292355,7.64700017509565));
#61150=CARTESIAN_POINT('Ctrl Pts',(-94.2389254272866,59.1684543197396,7.64700017509565));
#61151=CARTESIAN_POINT('Ctrl Pts',(-94.23807776223,59.1690509102437,7.64700017509565));
#61152=CARTESIAN_POINT('Ctrl Pts',(-94.6384811951099,58.9647617652381,7.47945361990964));
#61153=CARTESIAN_POINT('Ctrl Pts',(-94.6116371719,58.9939413755339,7.51017106050485));
#61154=CARTESIAN_POINT('Ctrl Pts',(-94.5489554121106,59.0574588269736,7.56592808900786));
#61155=CARTESIAN_POINT('Ctrl Pts',(-94.4170392190189,59.1750823249606,7.6324038126126));
#61156=CARTESIAN_POINT('Ctrl Pts',(-94.3277141500166,59.2176946382147,7.64700017509565));
#61157=CARTESIAN_POINT('Ctrl Pts',(-94.2790268849981,59.239113832283,7.64700017509565));
#61158=CARTESIAN_POINT('Ctrl Pts',(-94.2781501699381,59.239499529241,7.64700017509565));
#61159=CARTESIAN_POINT('Ctrl Pts',(-94.2772734548782,59.2398852261991,7.64700017509565));
#61160=CARTESIAN_POINT('Ctrl Pts',(-94.2763967398182,59.2402709231571,7.64700017509565));
#61161=CARTESIAN_POINT('Ctrl Pts',(-94.6588477561739,59.1915446868614,7.50172337185382));
#61162=CARTESIAN_POINT('Ctrl Pts',(-94.6305093144956,59.2095320328775,7.52950399605208));
#61163=CARTESIAN_POINT('Ctrl Pts',(-94.5648162410662,59.2472392219514,7.58049269681865));
#61164=CARTESIAN_POINT('Ctrl Pts',(-94.4431619149037,59.288961243041,7.63341198073959));
#61165=CARTESIAN_POINT('Ctrl Pts',(-94.3509938580275,59.3068741698466,7.64700017509565));
#61166=CARTESIAN_POINT('Ctrl Pts',(-94.3026771785912,59.3170785924038,7.64700017509565));
#61167=CARTESIAN_POINT('Ctrl Pts',(-94.3018071366923,59.3172623441699,7.64700017509565));
#61168=CARTESIAN_POINT('Ctrl Pts',(-94.3009370947934,59.317446095936,7.64700017509565));
#61169=CARTESIAN_POINT('Ctrl Pts',(-94.3000670528944,59.3176298477021,7.64700017509565));
#61170=CARTESIAN_POINT('Ctrl Pts',(-94.6615536730036,59.331129912547,7.50055344364262));
#61171=CARTESIAN_POINT('Ctrl Pts',(-94.6319857473678,59.3361192033051,7.53012142748697));
#61172=CARTESIAN_POINT('Ctrl Pts',(-94.5645199951851,59.3461797731118,7.5826955607782));
#61173=CARTESIAN_POINT('Ctrl Pts',(-94.4430952553281,59.3601928381233,7.63455337062295));
#61174=CARTESIAN_POINT('Ctrl Pts',(-94.3534515391152,59.3675602356844,7.64700017509565));
#61175=CARTESIAN_POINT('Ctrl Pts',(-94.3080005555587,59.3711330068929,7.64700017509565));
#61176=CARTESIAN_POINT('Ctrl Pts',(-94.3071821164503,59.3711973420393,7.64700017509565));
#61177=CARTESIAN_POINT('Ctrl Pts',(-94.3063636773419,59.3712616771857,7.64700017509565));
#61178=CARTESIAN_POINT('Ctrl Pts',(-94.3055452382336,59.3713260123322,7.64700017509565));
#61179=CARTESIAN_POINT('Ctrl Pts',(-94.6615533905491,59.3981744829401,7.50055356570804));
#61180=CARTESIAN_POINT('Ctrl Pts',(-94.6306996342995,59.3981729204847,7.53140732194852));
#61181=CARTESIAN_POINT('Ctrl Pts',(-94.5608715262266,59.3981697698747,7.5849879018506));
#61182=CARTESIAN_POINT('Ctrl Pts',(-94.4388942907443,59.3981653816614,7.63551203796889));
#61183=CARTESIAN_POINT('Ctrl Pts',(-94.3516326619929,59.398163074615,7.64700017509565));
#61184=CARTESIAN_POINT('Ctrl Pts',(-94.307999999913,59.3981619558032,7.64700017509565));
#61185=CARTESIAN_POINT('Ctrl Pts',(-94.3072143034493,59.3981619356567,7.64700017509565));
#61186=CARTESIAN_POINT('Ctrl Pts',(-94.3064286069857,59.3981619155101,7.64700017509565));
#61187=CARTESIAN_POINT('Ctrl Pts',(-94.305642910522,59.3981618953636,7.64700017509565));
#61188=CARTESIAN_POINT('Ctrl Pts',(-94.5883155776694,51.8157176922054,7.39547459057423));
#61189=CARTESIAN_POINT('Ctrl Pts',(-94.6534369796771,51.7964259281761,7.35836259031402));
#61190=CARTESIAN_POINT('Ctrl Pts',(-94.7019968309847,51.7739550049906,7.31161530142886));
#61191=CARTESIAN_POINT('Ctrl Pts',(-94.7816598819347,51.7081809563783,7.17430494944651));
#61192=CARTESIAN_POINT('Ctrl Pts',(-94.808,51.6613363581606,7.08585318459164));
#61193=CARTESIAN_POINT('Ctrl Pts',(-94.808,51.6148342359088,7.00820767628885));
#61194=CARTESIAN_POINT('Ctrl Pts',(-94.6102517777536,51.7537386301292,7.43016742072794));
#61195=CARTESIAN_POINT('Ctrl Pts',(-94.6659766954326,51.7346952123022,7.39338155955853));
#61196=CARTESIAN_POINT('Ctrl Pts',(-94.7109779821329,51.7103598169001,7.34771574261956));
#61197=CARTESIAN_POINT('Ctrl Pts',(-94.7848834190927,51.6388278738334,7.21714870098498));
#61198=CARTESIAN_POINT('Ctrl Pts',(-94.808,51.5921002967736,7.13701146553377));
#61199=CARTESIAN_POINT('Ctrl Pts',(-94.808,51.5464012201805,7.06159314401071));
#61200=CARTESIAN_POINT('Ctrl Pts',(-94.6285145489992,51.6792325357232,7.45707872833506));
#61201=CARTESIAN_POINT('Ctrl Pts',(-94.6787404356169,51.6574628968608,7.4211851590189));
#61202=CARTESIAN_POINT('Ctrl Pts',(-94.7218423652828,51.626804059905,7.37513248818193));
#61203=CARTESIAN_POINT('Ctrl Pts',(-94.7892844037098,51.5485852568945,7.24896572231423));
#61204=CARTESIAN_POINT('Ctrl Pts',(-94.808,51.5074657511117,7.17622700713767));
#61205=CARTESIAN_POINT('Ctrl Pts',(-94.808,51.4652525360221,7.10071877733548));
#61206=CARTESIAN_POINT('Ctrl Pts',(-94.6574600700694,51.4375094578683,7.49575390894582));
#61207=CARTESIAN_POINT('Ctrl Pts',(-94.7008137071934,51.4201184460305,7.45642397951239));
#61208=CARTESIAN_POINT('Ctrl Pts',(-94.7388434711316,51.3961818033187,7.40604891733636));
#61209=CARTESIAN_POINT('Ctrl Pts',(-94.7932811214998,51.3485953081207,7.28402010756798));
#61210=CARTESIAN_POINT('Ctrl Pts',(-94.808,51.3276120699765,7.21611941942702));
#61211=CARTESIAN_POINT('Ctrl Pts',(-94.808,51.3029063544101,7.1415292199476));
#61212=CARTESIAN_POINT('Ctrl Pts',(-94.6614995651919,51.2825044586309,7.50060738283094));
#61213=CARTESIAN_POINT('Ctrl Pts',(-94.7042037020778,51.2768725467173,7.45791635063489));
#61214=CARTESIAN_POINT('Ctrl Pts',(-94.7412045710364,51.2686767024281,7.40533460360499));
#61215=CARTESIAN_POINT('Ctrl Pts',(-94.7933450983478,51.2481882664081,7.28427736609744));
#61216=CARTESIAN_POINT('Ctrl Pts',(-94.808,51.2357211867126,7.21574779923328));
#61217=CARTESIAN_POINT('Ctrl Pts',(-94.808,51.2235208121672,7.14441252302608));
#61218=CARTESIAN_POINT('Ctrl Pts',(-94.6614946703185,51.1559848803194,7.50061227608333));
#61219=CARTESIAN_POINT('Ctrl Pts',(-94.7080836278418,51.1559848803194,7.45403899564703));
#61220=CARTESIAN_POINT('Ctrl Pts',(-94.7453248308877,51.1559848803194,7.39815732214444));
#61221=CARTESIAN_POINT('Ctrl Pts',(-94.7954439319652,51.1559848803194,7.27633931586348));
#61222=CARTESIAN_POINT('Ctrl Pts',(-94.808,51.1559848803194,7.21045952045346));
#61223=CARTESIAN_POINT('Ctrl Pts',(-94.808,51.1559848803194,7.14461157318528));
#61224=CARTESIAN_POINT('Ctrl Pts',(-94.5884254558468,51.8156147675984,7.39547179834276));
#61225=CARTESIAN_POINT('Ctrl Pts',(-94.6315420165262,51.8028351538955,7.370885287641));
#61226=CARTESIAN_POINT('Ctrl Pts',(-94.7013136318155,51.7746345889592,7.31560950315289));
#61227=CARTESIAN_POINT('Ctrl Pts',(-94.7837746510356,51.7107136599329,7.17653821042722));
#61228=CARTESIAN_POINT('Ctrl Pts',(-94.808,51.647247561889,7.06254067137057));
#61229=CARTESIAN_POINT('Ctrl Pts',(-94.808,51.6164342496768,7.01109182020823));
#61230=CARTESIAN_POINT('Ctrl Pts',(-94.5884254558468,51.8156147675984,7.39547179834276));
#61231=CARTESIAN_POINT('Ctrl Pts',(-94.6098068809322,51.8370116303635,7.35969591495311));
#61232=CARTESIAN_POINT('Ctrl Pts',(-94.6485028016041,51.8756802404245,7.27879249323356));
#61233=CARTESIAN_POINT('Ctrl Pts',(-94.6969753840382,51.925970799929,7.11171371606898));
#61234=CARTESIAN_POINT('Ctrl Pts',(-94.7339939067764,51.9694036440987,6.85641597148263));
#61235=CARTESIAN_POINT('Ctrl Pts',(-94.7347766952966,51.9768541097322,6.69589652653363));
#61236=CARTESIAN_POINT('Ctrl Pts',(-94.7347766952966,51.9802911544986,6.6171752590257));
#61237=CARTESIAN_POINT('Ctrl Pts',(-94.6315420165262,51.8028351538955,7.370885287641));
#61238=CARTESIAN_POINT('Ctrl Pts',(-94.6483925078467,51.824356919804,7.3349094448973));
#61239=CARTESIAN_POINT('Ctrl Pts',(-94.6792027054654,51.8637592477345,7.25384467194986));
#61240=CARTESIAN_POINT('Ctrl Pts',(-94.7180594106059,51.9153879431242,7.08618214206902));
#61241=CARTESIAN_POINT('Ctrl Pts',(-94.7483272506805,51.9569094734742,6.83997109843222));
#61242=CARTESIAN_POINT('Ctrl Pts',(-94.7495605939624,51.9622853055083,6.69064746805025));
#61243=CARTESIAN_POINT('Ctrl Pts',(-94.7502033721653,51.9648791604081,6.61650235683161));
#61244=CARTESIAN_POINT('Ctrl Pts',(-94.7013136318155,51.7746345889592,7.31560950315289));
#61245=CARTESIAN_POINT('Ctrl Pts',(-94.71150255524,51.7972383492058,7.27920264563259));
#61246=CARTESIAN_POINT('Ctrl Pts',(-94.7300061994451,51.8390310180445,7.19785715589674));
#61247=CARTESIAN_POINT('Ctrl Pts',(-94.755303919379,51.8929220781819,7.02605023054269));
#61248=CARTESIAN_POINT('Ctrl Pts',(-94.7750591965832,51.9279212632399,6.80294355234226));
#61249=CARTESIAN_POINT('Ctrl Pts',(-94.7758475778892,51.9290218713602,6.67916154639056));
#61250=CARTESIAN_POINT('Ctrl Pts',(-94.7769935045837,51.9299987062111,6.61497944331228));
#61251=CARTESIAN_POINT('Ctrl Pts',(-94.7837746510356,51.7107136599329,7.17653821042722));
#61252=CARTESIAN_POINT('Ctrl Pts',(-94.7867524820068,51.7379221459198,7.13946533438527));
#61253=CARTESIAN_POINT('Ctrl Pts',(-94.7925893197828,51.7861696646954,7.05779530237873));
#61254=CARTESIAN_POINT('Ctrl Pts',(-94.800368415224,51.8408877421828,6.90532167617585));
#61255=CARTESIAN_POINT('Ctrl Pts',(-94.8018280769089,51.868264288853,6.75511507026091));
#61256=CARTESIAN_POINT('Ctrl Pts',(-94.8017765382084,51.8690645689764,6.66054263290691));
#61257=CARTESIAN_POINT('Ctrl Pts',(-94.8022557813857,51.8690682225073,6.61231916094192));
#61258=CARTESIAN_POINT('Ctrl Pts',(-94.808,51.647247561889,7.06254067137057));
#61259=CARTESIAN_POINT('Ctrl Pts',(-94.808,51.6791685039046,7.03235513177149));
#61260=CARTESIAN_POINT('Ctrl Pts',(-94.808,51.7349081947784,6.96688090422362));
#61261=CARTESIAN_POINT('Ctrl Pts',(-94.808,51.7944183501408,6.8495029129031));
#61262=CARTESIAN_POINT('Ctrl Pts',(-94.808,51.8223185039381,6.72846528962216));
#61263=CARTESIAN_POINT('Ctrl Pts',(-94.808,51.8247031966246,6.64901473919317));
#61264=CARTESIAN_POINT('Ctrl Pts',(-94.808,51.8254785625113,6.61041599528543));
#61265=CARTESIAN_POINT('Ctrl Pts',(-94.808,51.6164342496768,7.01109182020823));
#61266=CARTESIAN_POINT('Ctrl Pts',(-94.808,51.6506562653145,6.98445673814359));
#61267=CARTESIAN_POINT('Ctrl Pts',(-94.808,51.7097120660691,6.92580456278449));
#61268=CARTESIAN_POINT('Ctrl Pts',(-94.808,51.7705978825019,6.82087492848017));
#61269=CARTESIAN_POINT('Ctrl Pts',(-94.808,51.7984488552028,6.71388329245));
#61270=CARTESIAN_POINT('Ctrl Pts',(-94.808,51.8022001213047,6.64342126486222));
#61271=CARTESIAN_POINT('Ctrl Pts',(-94.808,51.8036827114453,6.60946436787639));
#61272=CARTESIAN_POINT('Ctrl Pts',(-94.5884254558468,51.8156147675984,7.39547179834276));
#61273=CARTESIAN_POINT('Ctrl Pts',(-94.6098068809322,51.8370116303635,7.35969591495311));
#61274=CARTESIAN_POINT('Ctrl Pts',(-94.6485028016041,51.8756802404245,7.27879249323356));
#61275=CARTESIAN_POINT('Ctrl Pts',(-94.6969753840382,51.925970799929,7.11171371606898));
#61276=CARTESIAN_POINT('Ctrl Pts',(-94.7339939067764,51.9694036440987,6.85641597148263));
#61277=CARTESIAN_POINT('Ctrl Pts',(-94.7347766952966,51.9768541097322,6.69589652653363));
#61278=CARTESIAN_POINT('Ctrl Pts',(-94.7347766952966,51.9802911544986,6.6171752590257));
#61279=CARTESIAN_POINT('Ctrl Pts',(-94.5884254558468,51.8156147675984,7.39547179834276));
#61280=CARTESIAN_POINT('Ctrl Pts',(-94.5663776167031,51.8779620680863,7.36058484078139));
#61281=CARTESIAN_POINT('Ctrl Pts',(-94.5412499370719,51.9247852558049,7.31704110783579));
#61282=CARTESIAN_POINT('Ctrl Pts',(-94.4710709451372,52.0042108340994,7.18776517175302));
#61283=CARTESIAN_POINT('Ctrl Pts',(-94.4223192897213,52.0323138722029,7.10434627133495));
#61284=CARTESIAN_POINT('Ctrl Pts',(-94.3742119982668,52.0355730249172,7.02969940167628));
#61285=CARTESIAN_POINT('Ctrl Pts',(-94.6311883060176,51.8584084931286,7.32392003156346));
#61286=CARTESIAN_POINT('Ctrl Pts',(-94.6098933003894,51.9078214845243,7.28900069240793));
#61287=CARTESIAN_POINT('Ctrl Pts',(-94.5874001380377,51.9464746204018,7.24379978735423));
#61288=CARTESIAN_POINT('Ctrl Pts',(-94.5265484532343,52.0127981898562,7.11584954549155));
#61289=CARTESIAN_POINT('Ctrl Pts',(-94.4848354627331,52.0350978502423,7.04058269102874));
#61290=CARTESIAN_POINT('Ctrl Pts',(-94.4436587353378,52.0379004146169,6.97639341365958));
#61291=CARTESIAN_POINT('Ctrl Pts',(-94.6665693390315,51.8935867128151,7.23780272874899));
#61292=CARTESIAN_POINT('Ctrl Pts',(-94.6481388098504,51.9333502503964,7.19988470779433));
#61293=CARTESIAN_POINT('Ctrl Pts',(-94.6285725757258,51.9667353035027,7.14868336684798));
#61294=CARTESIAN_POINT('Ctrl Pts',(-94.5728139001032,52.0224368264766,7.02242255504796));
#61295=CARTESIAN_POINT('Ctrl Pts',(-94.5352627797744,52.038520153189,6.96219906669899));
#61296=CARTESIAN_POINT('Ctrl Pts',(-94.4967285973189,52.0408626716804,6.9085465723797));
#61297=CARTESIAN_POINT('Ctrl Pts',(-94.7235634091462,51.9560689819313,6.95621838091504));
#61298=CARTESIAN_POINT('Ctrl Pts',(-94.7052944788644,51.9811829192909,6.92703704772633));
#61299=CARTESIAN_POINT('Ctrl Pts',(-94.6832247273558,52.003936978904,6.88984393379556));
#61300=CARTESIAN_POINT('Ctrl Pts',(-94.6250794260017,52.0377234813356,6.81943393946204));
#61301=CARTESIAN_POINT('Ctrl Pts',(-94.5901713747511,52.0458795855799,6.7936403526495));
#61302=CARTESIAN_POINT('Ctrl Pts',(-94.5532492130998,52.047081696384,6.7661074886294));
#61303=CARTESIAN_POINT('Ctrl Pts',(-94.7347766952966,51.9734170649658,6.77461779404156));
#61304=CARTESIAN_POINT('Ctrl Pts',(-94.7134335080367,51.995285913531,6.76304388075062));
#61305=CARTESIAN_POINT('Ctrl Pts',(-94.6871483363132,52.0144042794206,6.74910551474109));
#61306=CARTESIAN_POINT('Ctrl Pts',(-94.6266236058354,52.0417621967151,6.72006807295361));
#61307=CARTESIAN_POINT('Ctrl Pts',(-94.5923530373432,52.0497270520766,6.70551888205245));
#61308=CARTESIAN_POINT('Ctrl Pts',(-94.5566812442945,52.0503387141419,6.69150951751601));
#61309=CARTESIAN_POINT('Ctrl Pts',(-94.7347766952966,51.9802911544986,6.6171752590257));
#61310=CARTESIAN_POINT('Ctrl Pts',(-94.7114932182857,52.0035524707986,6.61819087002865));
#61311=CARTESIAN_POINT('Ctrl Pts',(-94.6835592558376,52.0221465810807,6.6190027064161));
#61312=CARTESIAN_POINT('Ctrl Pts',(-94.6226548077395,52.0471771433816,6.6200955643677));
#61313=CARTESIAN_POINT('Ctrl Pts',(-94.5897104960091,52.0534447668408,6.62036921471775));
#61314=CARTESIAN_POINT('Ctrl Pts',(-94.5567826870411,52.0534447668408,6.62036921471775));
#61315=CARTESIAN_POINT('Ctrl Pts',(-94.5884254558468,51.8156147675984,7.39547179834276));
#61316=CARTESIAN_POINT('Ctrl Pts',(-94.5832558254701,51.8302335470809,7.38729173705041));
#61317=CARTESIAN_POINT('Ctrl Pts',(-94.5779585087445,51.8438864706743,7.37870247383859));
#61318=CARTESIAN_POINT('Ctrl Pts',(-94.5724167768889,51.8567935834146,7.36950434119416));
#61319=CARTESIAN_POINT('Ctrl Pts',(-94.5671072552328,51.869159861033,7.36069162961871));
#61320=CARTESIAN_POINT('Ctrl Pts',(-94.5615739549309,51.8808404357342,7.3513209986396));
#61321=CARTESIAN_POINT('Ctrl Pts',(-94.5557039678609,51.8919935100422,7.34119065774614));
#61322=CARTESIAN_POINT('Ctrl Pts',(-94.5503882215385,51.9020935175937,7.33201681771794));
#61323=CARTESIAN_POINT('Ctrl Pts',(-94.5447965920254,51.911760129315,7.32222028057438));
#61324=CARTESIAN_POINT('Ctrl Pts',(-94.538831535909,51.9210941885048,7.3116210920301));
#61325=CARTESIAN_POINT('Ctrl Pts',(-94.5288836734521,51.9366605025803,7.29394493480099));
#61326=CARTESIAN_POINT('Ctrl Pts',(-94.5180983978938,51.9510190009746,7.27432513463027));
#61327=CARTESIAN_POINT('Ctrl Pts',(-94.5062158533787,51.9645145540273,7.25232398068582));
#61328=CARTESIAN_POINT('Ctrl Pts',(-94.4948930380898,51.9773743968196,7.23135919473978));
#61329=CARTESIAN_POINT('Ctrl Pts',(-94.4821887924221,51.9889771572999,7.20847929221187));
#61330=CARTESIAN_POINT('Ctrl Pts',(-94.4685957100858,51.9989026127202,7.18464986330354));
#61331=CARTESIAN_POINT('Ctrl Pts',(-94.4587872346788,52.0060646075485,7.16745506070995));
#61332=CARTESIAN_POINT('Ctrl Pts',(-94.4483695907205,52.0124178784458,7.1496407632569));
#61333=CARTESIAN_POINT('Ctrl Pts',(-94.4375841172759,52.0177387126951,7.1316056775768));
#61334=CARTESIAN_POINT('Ctrl Pts',(-94.4268695401916,52.0230245714021,7.11368914227275));
#61335=CARTESIAN_POINT('Ctrl Pts',(-94.4157930906559,52.027290141119,7.0955566603535));
#61336=CARTESIAN_POINT('Ctrl Pts',(-94.4046169523891,52.0303468815303,7.07762358091192));
#61337=CARTESIAN_POINT('Ctrl Pts',(-94.3950905743755,52.0329524026819,7.06233768433205));
#61338=CARTESIAN_POINT('Ctrl Pts',(-94.3854926257833,52.0346796113846,7.04719782507754));
#61339=CARTESIAN_POINT('Ctrl Pts',(-94.3759904380122,52.0354414647158,7.03245848982558));
#61340=CARTESIAN_POINT('Ctrl Pts',(-94.5884254558468,51.8156147675984,7.39547179834276));
#61341=CARTESIAN_POINT('Ctrl Pts',(-94.5560880353372,51.8251994778755,7.41391168136908));
#61342=CARTESIAN_POINT('Ctrl Pts',(-94.482054096747,51.8425330174872,7.44602566331597));
#61343=CARTESIAN_POINT('Ctrl Pts',(-94.3295187197024,51.863025642203,7.48389907036254));
#61344=CARTESIAN_POINT('Ctrl Pts',(-94.0974126716589,51.8769556745947,7.50921829647145));
#61345=CARTESIAN_POINT('Ctrl Pts',(-93.9599339854003,51.8757317478554,7.50818215612553));
#61346=CARTESIAN_POINT('Ctrl Pts',(-93.8950711760379,51.8757317478554,7.50818215612553));
#61347=CARTESIAN_POINT('Ctrl Pts',(-94.5738174619479,51.8569235316548,7.37235713119165));
#61348=CARTESIAN_POINT('Ctrl Pts',(-94.5415790733672,51.8635841242357,7.39082357784567));
#61349=CARTESIAN_POINT('Ctrl Pts',(-94.4678217273959,51.8762272537552,7.42319373574274));
#61350=CARTESIAN_POINT('Ctrl Pts',(-94.314112217073,51.8926974307709,7.46074134114026));
#61351=CARTESIAN_POINT('Ctrl Pts',(-94.0888450732783,51.9047866197074,7.48312503094064));
#61352=CARTESIAN_POINT('Ctrl Pts',(-93.9582293747591,51.905098477532,7.48006962830909));
#61353=CARTESIAN_POINT('Ctrl Pts',(-93.8950711760379,51.9063752918657,7.47884734449099));
#61354=CARTESIAN_POINT('Ctrl Pts',(-94.5419989675225,51.9239881352545,7.3208081919249));
#61355=CARTESIAN_POINT('Ctrl Pts',(-94.5096281389235,51.9274136640167,7.3396653910439));
#61356=CARTESIAN_POINT('Ctrl Pts',(-94.4355165084709,51.9344995447866,7.37236984733889));
#61357=CARTESIAN_POINT('Ctrl Pts',(-94.2756572759326,51.9470969042595,7.40723053169957));
#61358=CARTESIAN_POINT('Ctrl Pts',(-94.0681285413123,51.9556252834779,7.42218567092107));
#61359=CARTESIAN_POINT('Ctrl Pts',(-93.9536681381792,51.9578281543123,7.41581767381336));
#61360=CARTESIAN_POINT('Ctrl Pts',(-93.8950711760379,51.9601529753136,7.41233843068255));
#61361=CARTESIAN_POINT('Ctrl Pts',(-94.4737458640861,52.0060244575128,7.18991192383486));
#61362=CARTESIAN_POINT('Ctrl Pts',(-94.4378438319256,52.0067310788606,7.21175129183976));
#61363=CARTESIAN_POINT('Ctrl Pts',(-94.3555497953319,52.0088034621266,7.24893409201564));
#61364=CARTESIAN_POINT('Ctrl Pts',(-94.2001754395005,52.01108865695,7.28796175733334));
#61365=CARTESIAN_POINT('Ctrl Pts',(-94.0416870707051,52.0103205136928,7.30551493775665));
#61366=CARTESIAN_POINT('Ctrl Pts',(-93.9435490045632,52.0120200132127,7.29951718482411));
#61367=CARTESIAN_POINT('Ctrl Pts',(-93.8950711760379,52.0131029857003,7.29547526745203));
#61368=CARTESIAN_POINT('Ctrl Pts',(-94.4078644018629,52.0332931559159,7.08191698676556));
#61369=CARTESIAN_POINT('Ctrl Pts',(-94.3729089357379,52.0321497112817,7.10810617458381));
#61370=CARTESIAN_POINT('Ctrl Pts',(-94.2941287524352,52.0301670600724,7.1535163530468));
#61371=CARTESIAN_POINT('Ctrl Pts',(-94.1583828249166,52.0281985627359,7.19860235452374));
#61372=CARTESIAN_POINT('Ctrl Pts',(-94.0197796631873,52.0274538575909,7.2156589065683));
#61373=CARTESIAN_POINT('Ctrl Pts',(-93.9350930092324,52.0275718446836,7.21295655785876));
#61374=CARTESIAN_POINT('Ctrl Pts',(-93.8950711760379,52.0276489441265,7.21119069029555));
#61375=CARTESIAN_POINT('Ctrl Pts',(-94.3759904837216,52.0354525368265,7.03245903265772));
#61376=CARTESIAN_POINT('Ctrl Pts',(-94.3413952237016,52.0342804021364,7.05930533079125));
#61377=CARTESIAN_POINT('Ctrl Pts',(-94.2636262611989,52.032260988449,7.10555750843523));
#61378=CARTESIAN_POINT('Ctrl Pts',(-94.1350305732903,52.0303110506387,7.15021842687581));
#61379=CARTESIAN_POINT('Ctrl Pts',(-94.007353523218,52.0295237886854,7.16824969007825));
#61380=CARTESIAN_POINT('Ctrl Pts',(-93.9309344184147,52.0294993307552,7.16880986877833));
#61381=CARTESIAN_POINT('Ctrl Pts',(-93.8950711760379,52.0294993307552,7.16880986877833));
#61382=CARTESIAN_POINT('Ctrl Pts',(-94.5884254558468,51.8156147675984,7.39547179834276));
#61383=CARTESIAN_POINT('Ctrl Pts',(-94.5560880353372,51.8251994778755,7.41391168136908));
#61384=CARTESIAN_POINT('Ctrl Pts',(-94.482054096747,51.8425330174872,7.44602566331597));
#61385=CARTESIAN_POINT('Ctrl Pts',(-94.3295187197024,51.863025642203,7.48389907036254));
#61386=CARTESIAN_POINT('Ctrl Pts',(-94.0974126716589,51.8769556745947,7.50921829647145));
#61387=CARTESIAN_POINT('Ctrl Pts',(-93.9599339854003,51.8757317478554,7.50818215612553));
#61388=CARTESIAN_POINT('Ctrl Pts',(-93.8950711760379,51.8757317478554,7.50818215612553));
#61389=CARTESIAN_POINT('Ctrl Pts',(-94.5884254558468,51.8156147675984,7.39547179834276));
#61390=CARTESIAN_POINT('Ctrl Pts',(-94.5599168890663,51.7870856172449,7.44317297619563));
#61391=CARTESIAN_POINT('Ctrl Pts',(-94.497822806546,51.7257595158554,7.5216446254591));
#61392=CARTESIAN_POINT('Ctrl Pts',(-94.3477866525217,51.5808489260851,7.61727024132033));
#61393=CARTESIAN_POINT('Ctrl Pts',(-94.2423798067227,51.4783405248519,7.64700017509565));
#61394=CARTESIAN_POINT('Ctrl Pts',(-94.1966491362833,51.4337959954244,7.64700017509565));
#61395=CARTESIAN_POINT('Ctrl Pts',(-94.1958163260636,51.4329847862516,7.64700017509565));
#61396=CARTESIAN_POINT('Ctrl Pts',(-94.1949835158439,51.4321735770788,7.64700017509565));
#61397=CARTESIAN_POINT('Ctrl Pts',(-94.1941507056242,51.431362367906,7.64700017509565));
#61398=CARTESIAN_POINT('Ctrl Pts',(-94.5560880353372,51.8251994778755,7.41391168136908));
#61399=CARTESIAN_POINT('Ctrl Pts',(-94.5270277085397,51.7976702049237,7.45739691717043));
#61400=CARTESIAN_POINT('Ctrl Pts',(-94.4639558126487,51.737698259083,7.53028935167638));
#61401=CARTESIAN_POINT('Ctrl Pts',(-94.3142842301947,51.5962754345748,7.62026526068907));
#61402=CARTESIAN_POINT('Ctrl Pts',(-94.2165797701881,51.497545923742,7.64700017509565));
#61403=CARTESIAN_POINT('Ctrl Pts',(-94.1749559404887,51.452595271874,7.64700017509565));
#61404=CARTESIAN_POINT('Ctrl Pts',(-94.1741979207522,51.4517766667257,7.64700017509565));
#61405=CARTESIAN_POINT('Ctrl Pts',(-94.1734399010157,51.4509580615774,7.64700017509565));
#61406=CARTESIAN_POINT('Ctrl Pts',(-94.1726818812792,51.4501394564291,7.64700017509565));
#61407=CARTESIAN_POINT('Ctrl Pts',(-94.482054096747,51.8425330174872,7.44602566331596));
#61408=CARTESIAN_POINT('Ctrl Pts',(-94.452000262,51.8164194231851,7.48269534658769));
#61409=CARTESIAN_POINT('Ctrl Pts',(-94.3876921655814,51.7579988238473,7.54627176766499));
#61410=CARTESIAN_POINT('Ctrl Pts',(-94.240392067037,51.6232413591476,7.6261635853149));
#61411=CARTESIAN_POINT('Ctrl Pts',(-94.1603212835045,51.5318539612939,7.64700017509565));
#61412=CARTESIAN_POINT('Ctrl Pts',(-94.1263596001897,51.4859375490727,7.64700017509565));
#61413=CARTESIAN_POINT('Ctrl Pts',(-94.1257411173057,51.485101356273,7.64700017509565));
#61414=CARTESIAN_POINT('Ctrl Pts',(-94.1251226344216,51.4842651634732,7.64700017509565));
#61415=CARTESIAN_POINT('Ctrl Pts',(-94.1245041515376,51.4834289706734,7.64700017509565));
#61416=CARTESIAN_POINT('Ctrl Pts',(-94.3295187197024,51.863025642203,7.48389907036255));
#61417=CARTESIAN_POINT('Ctrl Pts',(-94.3000562386182,51.8371119561573,7.51400817541264));
#61418=CARTESIAN_POINT('Ctrl Pts',(-94.2353983276792,51.777019561063,7.56855557982789));
#61419=CARTESIAN_POINT('Ctrl Pts',(-94.1142916124736,51.6516379241611,7.63319289203271));
#61420=CARTESIAN_POINT('Ctrl Pts',(-94.0705575109055,51.5641781908388,7.64700017509565));
#61421=CARTESIAN_POINT('Ctrl Pts',(-94.0486167324619,51.5162724791492,7.64700017509565));
#61422=CARTESIAN_POINT('Ctrl Pts',(-94.0482171646371,51.5154000588262,7.64700017509565));
#61423=CARTESIAN_POINT('Ctrl Pts',(-94.0478175968122,51.5145276385032,7.64700017509565));
#61424=CARTESIAN_POINT('Ctrl Pts',(-94.0474180289874,51.5136552181801,7.64700017509565));
#61425=CARTESIAN_POINT('Ctrl Pts',(-94.0974126716589,51.8769556745946,7.50921829647144));
#61426=CARTESIAN_POINT('Ctrl Pts',(-94.078534815747,51.84927876474,7.53571131392602));
#61427=CARTESIAN_POINT('Ctrl Pts',(-94.0388263516725,51.785354493001,7.58421227352932));
#61428=CARTESIAN_POINT('Ctrl Pts',(-93.9941765039636,51.6672313130444,7.63421088841594));
#61429=CARTESIAN_POINT('Ctrl Pts',(-93.976298635586,51.5769645573392,7.64700017509565));
#61430=CARTESIAN_POINT('Ctrl Pts',(-93.9662289054115,51.5295735766767,7.64700017509565));
#61431=CARTESIAN_POINT('Ctrl Pts',(-93.9660455235779,51.5287105302215,7.64700017509565));
#61432=CARTESIAN_POINT('Ctrl Pts',(-93.9658621417442,51.5278474837663,7.64700017509565));
#61433=CARTESIAN_POINT('Ctrl Pts',(-93.9656787599106,51.5269844373111,7.64700017509565));
#61434=CARTESIAN_POINT('Ctrl Pts',(-93.9599339854004,51.8757317478554,7.50818215612553));
#61435=CARTESIAN_POINT('Ctrl Pts',(-93.9544316172235,51.8463650181788,7.53629468394197));
#61436=CARTESIAN_POINT('Ctrl Pts',(-93.9434424528109,51.7798741811095,7.58617154286176));
#61437=CARTESIAN_POINT('Ctrl Pts',(-93.9286943503631,51.6613205687303,7.63523886704049));
#61438=CARTESIAN_POINT('Ctrl Pts',(-93.9216542238897,51.5741639669404,7.64700017509565));
#61439=CARTESIAN_POINT('Ctrl Pts',(-93.9182843707638,51.5299752199642,7.64700017509565));
#61440=CARTESIAN_POINT('Ctrl Pts',(-93.9182230017068,51.5291704900155,7.64700017509565));
#61441=CARTESIAN_POINT('Ctrl Pts',(-93.9181616326498,51.5283657600668,7.64700017509565));
#61442=CARTESIAN_POINT('Ctrl Pts',(-93.9181002635927,51.5275610301181,7.64700017509565));
#61443=CARTESIAN_POINT('Ctrl Pts',(-93.8950711760379,51.8757317478554,7.50818215612554));
#61444=CARTESIAN_POINT('Ctrl Pts',(-93.8950711760379,51.845088203845,7.53751696776008));
#61445=CARTESIAN_POINT('Ctrl Pts',(-93.8950711760378,51.7762968421794,7.58834238869478));
#61446=CARTESIAN_POINT('Ctrl Pts',(-93.8950711760379,51.6572352597715,7.63614450281865));
#61447=CARTESIAN_POINT('Ctrl Pts',(-93.8950711760379,51.5723964170613,7.64700017509565));
#61448=CARTESIAN_POINT('Ctrl Pts',(-93.8950711760379,51.5299752199642,7.64700017509565));
#61449=CARTESIAN_POINT('Ctrl Pts',(-93.8950711760379,51.5292026792134,7.64700017509565));
#61450=CARTESIAN_POINT('Ctrl Pts',(-93.8950711760379,51.5284301384627,7.64700017509565));
#61451=CARTESIAN_POINT('Ctrl Pts',(-93.8950711760379,51.5276575977119,7.64700017509565));
#61452=CARTESIAN_POINT('Ctrl Pts',(-106.159666069941,156.964294183074,-29.0656604561344));
#61453=CARTESIAN_POINT('Ctrl Pts',(-106.05847462552,157.140273072424,-29.0859632863382));
#61454=CARTESIAN_POINT('Ctrl Pts',(-105.824483633884,157.438373165821,-29.1321701076507));
#61455=CARTESIAN_POINT('Ctrl Pts',(-105.20530502807,157.843800849146,-29.2486029468123));
#61456=CARTESIAN_POINT('Ctrl Pts',(-104.667708691412,157.975931236124,-29.3445554367353));
#61457=CARTESIAN_POINT('Ctrl Pts',(-104.421887059213,157.974846421487,-29.3859828363195));
#61458=CARTESIAN_POINT('Ctrl Pts',(-106.138358950669,157.015956672759,-29.1268318378117));
#61459=CARTESIAN_POINT('Ctrl Pts',(-106.036994552748,157.180965851492,-29.1511679797163));
#61460=CARTESIAN_POINT('Ctrl Pts',(-105.802771062666,157.464004716957,-29.2032889982378));
#61461=CARTESIAN_POINT('Ctrl Pts',(-105.188836038056,157.852383589753,-29.3328054572954));
#61462=CARTESIAN_POINT('Ctrl Pts',(-104.674257839986,157.973574115469,-29.4345702429334));
#61463=CARTESIAN_POINT('Ctrl Pts',(-104.43749767377,157.972407216157,-29.4791323297989));
#61464=CARTESIAN_POINT('Ctrl Pts',(-106.09524245494,157.108865545525,-29.2600535904003));
#61465=CARTESIAN_POINT('Ctrl Pts',(-105.993368539642,157.25536301367,-29.2907400042137));
#61466=CARTESIAN_POINT('Ctrl Pts',(-105.757570463774,157.512866620894,-29.3532006299149));
#61467=CARTESIAN_POINT('Ctrl Pts',(-105.154923312476,157.870009059442,-29.5080448183764));
#61468=CARTESIAN_POINT('Ctrl Pts',(-104.687116054629,157.968805129822,-29.6166904571828));
#61469=CARTESIAN_POINT('Ctrl Pts',(-104.464486741121,157.96751024596,-29.6661400768418));
#61470=CARTESIAN_POINT('Ctrl Pts',(-106.030746562164,157.223659689985,-29.5130440157028));
#61471=CARTESIAN_POINT('Ctrl Pts',(-105.926549736922,157.351184788633,-29.5496462617118));
#61472=CARTESIAN_POINT('Ctrl Pts',(-105.682650835317,157.584824254147,-29.6270146087881));
#61473=CARTESIAN_POINT('Ctrl Pts',(-105.109889529884,157.892527526125,-29.8035105206236));
#61474=CARTESIAN_POINT('Ctrl Pts',(-104.7024549756,157.961390365463,-29.8998488841106));
#61475=CARTESIAN_POINT('Ctrl Pts',(-104.492190393553,157.960124255983,-29.9481996544592));
#61476=CARTESIAN_POINT('Ctrl Pts',(-105.97137557362,157.317387101145,-29.8591372231369));
#61477=CARTESIAN_POINT('Ctrl Pts',(-105.862871297725,157.434406081998,-29.8983532939494));
#61478=CARTESIAN_POINT('Ctrl Pts',(-105.608120792845,157.651650475697,-29.9841070041903));
#61479=CARTESIAN_POINT('Ctrl Pts',(-105.083536772425,157.900930910244,-30.1318458075811));
#61480=CARTESIAN_POINT('Ctrl Pts',(-104.709260450486,157.953679312297,-30.1943221240716));
#61481=CARTESIAN_POINT('Ctrl Pts',(-104.507056977371,157.952712959806,-30.2312256368564));
#61482=CARTESIAN_POINT('Ctrl Pts',(-105.933877318705,157.368858776075,-30.3504223928798));
#61483=CARTESIAN_POINT('Ctrl Pts',(-105.819848275308,157.480649750506,-30.3725586829951));
#61484=CARTESIAN_POINT('Ctrl Pts',(-105.556250876817,157.684406659595,-30.4193894197022));
#61485=CARTESIAN_POINT('Ctrl Pts',(-105.070387986937,157.892721748646,-30.4675739068129));
#61486=CARTESIAN_POINT('Ctrl Pts',(-104.700816176602,157.945726349999,-30.4980335010804));
#61487=CARTESIAN_POINT('Ctrl Pts',(-104.509055841217,157.945291637758,-30.5146344917887));
#61488=CARTESIAN_POINT('Ctrl Pts',(-105.917317825577,157.355800613053,-30.6915892039445));
#61489=CARTESIAN_POINT('Ctrl Pts',(-105.797791304599,157.474829816894,-30.6952024186657));
#61490=CARTESIAN_POINT('Ctrl Pts',(-105.525658974249,157.685452351028,-30.7009264274092));
#61491=CARTESIAN_POINT('Ctrl Pts',(-105.039131548154,157.891378317373,-30.7046568942406));
#61492=CARTESIAN_POINT('Ctrl Pts',(-104.682256555753,157.940324364213,-30.7043270154062));
#61493=CARTESIAN_POINT('Ctrl Pts',(-104.501807189916,157.940347606701,-30.7034394205879));
#61494=CARTESIAN_POINT('Ctrl Pts',(-105.906490517953,157.351165052516,-30.868614118802));
#61495=CARTESIAN_POINT('Ctrl Pts',(-105.783334170331,157.474509259342,-30.8643114356192));
#61496=CARTESIAN_POINT('Ctrl Pts',(-105.504691533598,157.688795396963,-30.8528802018641));
#61497=CARTESIAN_POINT('Ctrl Pts',(-105.018116184247,157.891199388603,-30.8284201136475));
#61498=CARTESIAN_POINT('Ctrl Pts',(-104.670071670176,157.937600482675,-30.808347854648));
#61499=CARTESIAN_POINT('Ctrl Pts',(-104.496041293447,157.937879018659,-30.7977109945429));
#61500=CARTESIAN_POINT('Ctrl Pts',(-106.159666069941,156.964294183074,-29.0656604561344));
#61501=CARTESIAN_POINT('Ctrl Pts',(-106.05847462552,157.140273072424,-29.0859632863382));
#61502=CARTESIAN_POINT('Ctrl Pts',(-105.824483633884,157.438373165821,-29.1321701076507));
#61503=CARTESIAN_POINT('Ctrl Pts',(-105.20530502807,157.843800849146,-29.2486029468123));
#61504=CARTESIAN_POINT('Ctrl Pts',(-104.667708691412,157.975931236124,-29.3445554367353));
#61505=CARTESIAN_POINT('Ctrl Pts',(-104.421887059213,157.974846421487,-29.3859828363195));
#61506=CARTESIAN_POINT('Ctrl Pts',(-106.159666069941,156.964294183074,-29.0656604561344));
#61507=CARTESIAN_POINT('Ctrl Pts',(-106.12025832256,157.018219027,-29.0166707725794));
#61508=CARTESIAN_POINT('Ctrl Pts',(-106.037768241089,157.115670129806,-28.9090044356809));
#61509=CARTESIAN_POINT('Ctrl Pts',(-105.896585271612,157.240166410482,-28.6953464374649));
#61510=CARTESIAN_POINT('Ctrl Pts',(-105.731094279143,157.348910647599,-28.3936046524485));
#61511=CARTESIAN_POINT('Ctrl Pts',(-105.538745570897,157.422958570125,-27.9467204416304));
#61512=CARTESIAN_POINT('Ctrl Pts',(-105.412263871085,157.427716096801,-27.6305136351825));
#61513=CARTESIAN_POINT('Ctrl Pts',(-105.344648352553,157.43198504458,-27.4674890966993));
#61514=CARTESIAN_POINT('Ctrl Pts',(-106.05847462552,157.140273072424,-29.0859632863382));
#61515=CARTESIAN_POINT('Ctrl Pts',(-106.017660943081,157.183302752675,-29.0331486187581));
#61516=CARTESIAN_POINT('Ctrl Pts',(-105.93275143454,157.262223367592,-28.9195915352867));
#61517=CARTESIAN_POINT('Ctrl Pts',(-105.78705643911,157.369065109077,-28.6999459429658));
#61518=CARTESIAN_POINT('Ctrl Pts',(-105.617219953218,157.467295234161,-28.3987124268062));
#61519=CARTESIAN_POINT('Ctrl Pts',(-105.424497114126,157.536338862964,-27.9686635473869));
#61520=CARTESIAN_POINT('Ctrl Pts',(-105.29901303998,157.547322145791,-27.6724121636581));
#61521=CARTESIAN_POINT('Ctrl Pts',(-105.230494283775,157.555525909261,-27.5180702922021));
#61522=CARTESIAN_POINT('Ctrl Pts',(-105.824483633884,157.438373165821,-29.1321701076507));
#61523=CARTESIAN_POINT('Ctrl Pts',(-105.781442698612,157.466667212561,-29.0732398392982));
#61524=CARTESIAN_POINT('Ctrl Pts',(-105.690957488017,157.521798914809,-28.9480744038868));
#61525=CARTESIAN_POINT('Ctrl Pts',(-105.533846571599,157.60520446205,-28.7193826469927));
#61526=CARTESIAN_POINT('Ctrl Pts',(-105.350623444067,157.687985520981,-28.4133893340447));
#61527=CARTESIAN_POINT('Ctrl Pts',(-105.161188183314,157.74315730726,-28.0217578826131));
#61528=CARTESIAN_POINT('Ctrl Pts',(-105.040879796998,157.758536047353,-27.7671819951866));
#61529=CARTESIAN_POINT('Ctrl Pts',(-104.97164184663,157.769527959965,-27.6310349140387));
#61530=CARTESIAN_POINT('Ctrl Pts',(-105.20530502807,157.843800849146,-29.2486029468123));
#61531=CARTESIAN_POINT('Ctrl Pts',(-105.162943246989,157.85622700644,-29.175245280046));
#61532=CARTESIAN_POINT('Ctrl Pts',(-105.07518143496,157.881822844973,-29.022912811599));
#61533=CARTESIAN_POINT('Ctrl Pts',(-104.938108964004,157.918620131986,-28.7612202151603));
#61534=CARTESIAN_POINT('Ctrl Pts',(-104.80723390668,157.943877288194,-28.4606906755499));
#61535=CARTESIAN_POINT('Ctrl Pts',(-104.685727783904,157.952721848313,-28.1478422584652));
#61536=CARTESIAN_POINT('Ctrl Pts',(-104.578757392091,157.96319412283,-27.9341628528719));
#61537=CARTESIAN_POINT('Ctrl Pts',(-104.518482434195,157.969181021811,-27.8242139129632));
#61538=CARTESIAN_POINT('Ctrl Pts',(-104.667708691412,157.975931236124,-29.3445554367353));
#61539=CARTESIAN_POINT('Ctrl Pts',(-104.644771434024,157.978216035803,-29.2573024571761));
#61540=CARTESIAN_POINT('Ctrl Pts',(-104.597945275543,157.982835218487,-29.0809029872517));
#61541=CARTESIAN_POINT('Ctrl Pts',(-104.520582433299,157.989976858772,-28.8081747479291));
#61542=CARTESIAN_POINT('Ctrl Pts',(-104.431283775208,157.99732507738,-28.5275576007177));
#61543=CARTESIAN_POINT('Ctrl Pts',(-104.324333159391,158.00477086135,-28.2432145826504));
#61544=CARTESIAN_POINT('Ctrl Pts',(-104.23946041609,158.009718429818,-28.0542745655676));
#61545=CARTESIAN_POINT('Ctrl Pts',(-104.193990268806,158.012189049266,-27.9599254153633));
#61546=CARTESIAN_POINT('Ctrl Pts',(-104.421887059213,157.974846421487,-29.3859828363195));
#61547=CARTESIAN_POINT('Ctrl Pts',(-104.406276444656,157.977285626818,-29.2928333428401));
#61548=CARTESIAN_POINT('Ctrl Pts',(-104.370823056342,157.982145477542,-29.1072431312564));
#61549=CARTESIAN_POINT('Ctrl Pts',(-104.305056136804,157.989364544692,-28.8315580792574));
#61550=CARTESIAN_POINT('Ctrl Pts',(-104.22683797844,157.99649801858,-28.5591417020152));
#61551=CARTESIAN_POINT('Ctrl Pts',(-104.136329848484,158.003531191682,-28.2905556572927));
#61552=CARTESIAN_POINT('Ctrl Pts',(-104.067922187911,158.008143439199,-28.1144210307272));
#61553=CARTESIAN_POINT('Ctrl Pts',(-104.031736389258,158.010428052083,-28.0271751846096));
#61554=CARTESIAN_POINT('Ctrl Pts',(-106.159666069941,156.964294183074,-29.0656604561344));
#61555=CARTESIAN_POINT('Ctrl Pts',(-106.12025832256,157.018219027,-29.0166707725794));
#61556=CARTESIAN_POINT('Ctrl Pts',(-106.037768241089,157.115670129806,-28.9090044356809));
#61557=CARTESIAN_POINT('Ctrl Pts',(-105.896585271612,157.240166410482,-28.6953464374649));
#61558=CARTESIAN_POINT('Ctrl Pts',(-105.731094279143,157.348910647599,-28.3936046524485));
#61559=CARTESIAN_POINT('Ctrl Pts',(-105.538745570897,157.422958570125,-27.9467204416304));
#61560=CARTESIAN_POINT('Ctrl Pts',(-105.412263871085,157.427716096801,-27.6305136351825));
#61561=CARTESIAN_POINT('Ctrl Pts',(-105.344648352553,157.43198504458,-27.4674890966993));
#61562=CARTESIAN_POINT('Ctrl Pts',(-106.159771053303,156.964280939194,-29.0662991457712));
#61563=CARTESIAN_POINT('Ctrl Pts',(-106.213366149175,156.834308953239,-28.9122524256372));
#61564=CARTESIAN_POINT('Ctrl Pts',(-106.268118805313,156.670761249515,-28.7917384980044));
#61565=CARTESIAN_POINT('Ctrl Pts',(-106.361902390991,156.175116680878,-28.5568213447644));
#61566=CARTESIAN_POINT('Ctrl Pts',(-106.390708391681,155.850642936275,-28.4420148928031));
#61567=CARTESIAN_POINT('Ctrl Pts',(-106.34679962949,155.569509682383,-28.3361485791698));
#61568=CARTESIAN_POINT('Ctrl Pts',(-106.06116198871,157.099249811255,-28.9437362143557));
#61569=CARTESIAN_POINT('Ctrl Pts',(-106.128482708274,156.9659892488,-28.8030194497259));
#61570=CARTESIAN_POINT('Ctrl Pts',(-106.192824942698,156.801698983255,-28.6790515348617));
#61571=CARTESIAN_POINT('Ctrl Pts',(-106.299090947568,156.317436740995,-28.4210325268166));
#61572=CARTESIAN_POINT('Ctrl Pts',(-106.328778719696,156.015681230682,-28.2926992266229));
#61573=CARTESIAN_POINT('Ctrl Pts',(-106.28026313987,155.73137572239,-28.1757256356186));
#61574=CARTESIAN_POINT('Ctrl Pts',(-105.950871786291,157.205078600442,-28.7975322737661));
#61575=CARTESIAN_POINT('Ctrl Pts',(-106.030585239759,157.072060196689,-28.6579151235393));
#61576=CARTESIAN_POINT('Ctrl Pts',(-106.106833330888,156.901701168344,-28.5189246986973));
#61577=CARTESIAN_POINT('Ctrl Pts',(-106.221775469845,156.421947232032,-28.2263296949887));
#61578=CARTESIAN_POINT('Ctrl Pts',(-106.245930494849,156.142186772701,-28.0929478394699));
#61579=CARTESIAN_POINT('Ctrl Pts',(-106.197581218037,155.84990500282,-27.9763752136983));
#61580=CARTESIAN_POINT('Ctrl Pts',(-105.67430911568,157.382495933548,-28.2825044585364));
#61581=CARTESIAN_POINT('Ctrl Pts',(-105.792383662732,157.230563296113,-28.1451019875527));
#61582=CARTESIAN_POINT('Ctrl Pts',(-105.896397156848,157.034073509629,-28.0011765049506));
#61583=CARTESIAN_POINT('Ctrl Pts',(-106.036240504507,156.551732121156,-27.7501383236684));
#61584=CARTESIAN_POINT('Ctrl Pts',(-106.064889542333,156.282230862601,-27.6564486692898));
#61585=CARTESIAN_POINT('Ctrl Pts',(-106.033541402576,155.983918979465,-27.5808666708539));
#61586=CARTESIAN_POINT('Ctrl Pts',(-105.513321234961,157.421714197639,-27.8752021170684));
#61587=CARTESIAN_POINT('Ctrl Pts',(-105.653977271347,157.251850808509,-27.7632043164158));
#61588=CARTESIAN_POINT('Ctrl Pts',(-105.773058671396,157.041831517561,-27.6591361775622));
#61589=CARTESIAN_POINT('Ctrl Pts',(-105.930645641756,156.557245764212,-27.487839407661));
#61590=CARTESIAN_POINT('Ctrl Pts',(-105.967969781121,156.28244648416,-27.4227700747177));
#61591=CARTESIAN_POINT('Ctrl Pts',(-105.951090186774,155.996291876586,-27.3820724931955));
#61592=CARTESIAN_POINT('Ctrl Pts',(-105.34418503933,157.432418867535,-27.4675054745459));
#61593=CARTESIAN_POINT('Ctrl Pts',(-105.516642591834,157.245903902298,-27.3911127529355));
#61594=CARTESIAN_POINT('Ctrl Pts',(-105.65391595131,157.021470057374,-27.3283199577476));
#61595=CARTESIAN_POINT('Ctrl Pts',(-105.836910348615,156.53169315423,-27.23963305905));
#61596=CARTESIAN_POINT('Ctrl Pts',(-105.881474200929,156.266597334413,-27.2142247237797));
#61597=CARTESIAN_POINT('Ctrl Pts',(-105.879024409216,156.001631063776,-27.2083181483065));
#61598=CARTESIAN_POINT('Ctrl Pts',(-106.159666069941,156.964294183074,-29.0656604561344));
#61599=CARTESIAN_POINT('Ctrl Pts',(-106.195177935394,156.8781900336,-28.9637081533389));
#61600=CARTESIAN_POINT('Ctrl Pts',(-106.263018145824,156.685696266891,-28.7906827047385));
#61601=CARTESIAN_POINT('Ctrl Pts',(-106.368740744714,156.183525804449,-28.5599926553781));
#61602=CARTESIAN_POINT('Ctrl Pts',(-106.377322422923,155.76625667659,-28.4097406246141));
#61603=CARTESIAN_POINT('Ctrl Pts',(-106.348217475623,155.579947720605,-28.3395670800759));
#61604=CARTESIAN_POINT('Ctrl Pts',(-106.159666069941,156.964294183074,-29.0656604561344));
#61605=CARTESIAN_POINT('Ctrl Pts',(-106.220380936593,156.858706849464,-29.0534787580121));
#61606=CARTESIAN_POINT('Ctrl Pts',(-106.327125341617,156.62956712086,-29.0320715519232));
#61607=CARTESIAN_POINT('Ctrl Pts',(-106.451596776292,156.203721894506,-29.0048593056667));
#61608=CARTESIAN_POINT('Ctrl Pts',(-106.54293532496,155.644268879363,-28.9827330415666));
#61609=CARTESIAN_POINT('Ctrl Pts',(-106.58549456303,154.96237748024,-28.9711935773638));
#61610=CARTESIAN_POINT('Ctrl Pts',(-106.582538488953,154.598239445092,-28.9715627939413));
#61611=CARTESIAN_POINT('Ctrl Pts',(-106.582538488953,154.412996236586,-28.9715627939413));
#61612=CARTESIAN_POINT('Ctrl Pts',(-106.195177935394,156.8781900336,-28.9637081533389));
#61613=CARTESIAN_POINT('Ctrl Pts',(-106.249644145884,156.773281124433,-28.9609933283841));
#61614=CARTESIAN_POINT('Ctrl Pts',(-106.346655787264,156.545353001995,-28.9575253481416));
#61615=CARTESIAN_POINT('Ctrl Pts',(-106.461323694737,156.121463443452,-28.9536677225453));
#61616=CARTESIAN_POINT('Ctrl Pts',(-106.544889821316,155.570830589298,-28.9507556197415));
#61617=CARTESIAN_POINT('Ctrl Pts',(-106.58151785555,154.928738066865,-28.9488637890997));
#61618=CARTESIAN_POINT('Ctrl Pts',(-106.578506599904,154.587928510867,-28.947503429018));
#61619=CARTESIAN_POINT('Ctrl Pts',(-106.578367569247,154.412996236586,-28.9466737957448));
#61620=CARTESIAN_POINT('Ctrl Pts',(-106.263018145824,156.685696266891,-28.7906827047385));
#61621=CARTESIAN_POINT('Ctrl Pts',(-106.306896573299,156.581043479426,-28.8038181305246));
#61622=CARTESIAN_POINT('Ctrl Pts',(-106.38660602063,156.352325156453,-28.8306646226711));
#61623=CARTESIAN_POINT('Ctrl Pts',(-106.482118573433,155.928322138732,-28.8665246895566));
#61624=CARTESIAN_POINT('Ctrl Pts',(-106.548122982842,155.397386370086,-28.8933476002284));
#61625=CARTESIAN_POINT('Ctrl Pts',(-106.571892682611,154.850074682076,-28.9033965715141));
#61626=CARTESIAN_POINT('Ctrl Pts',(-106.568590362491,154.564113441423,-28.8991248987129));
#61627=CARTESIAN_POINT('Ctrl Pts',(-106.568140531643,154.412996236586,-28.8972117392931));
#61628=CARTESIAN_POINT('Ctrl Pts',(-106.368740744714,156.183525804449,-28.5599926553781));
#61629=CARTESIAN_POINT('Ctrl Pts',(-106.397960197607,156.080485345925,-28.599313008629));
#61630=CARTESIAN_POINT('Ctrl Pts',(-106.45129573589,155.858349326941,-28.6738000960914));
#61631=CARTESIAN_POINT('Ctrl Pts',(-106.508946620434,155.485198462158,-28.7582776200927));
#61632=CARTESIAN_POINT('Ctrl Pts',(-106.54123782476,155.092730082208,-28.8115875614061));
#61633=CARTESIAN_POINT('Ctrl Pts',(-106.549522201783,154.744893251871,-28.8304279370023));
#61634=CARTESIAN_POINT('Ctrl Pts',(-106.547865889854,154.52389988812,-28.8262518461268));
#61635=CARTESIAN_POINT('Ctrl Pts',(-106.547232254424,154.412996236586,-28.8243914609787));
#61636=CARTESIAN_POINT('Ctrl Pts',(-106.377322422923,155.76625667659,-28.4097406246141));
#61637=CARTESIAN_POINT('Ctrl Pts',(-106.400702036534,155.688278734799,-28.4661100912924));
#61638=CARTESIAN_POINT('Ctrl Pts',(-106.44358710311,155.521098143168,-28.5695082214587));
#61639=CARTESIAN_POINT('Ctrl Pts',(-106.489896813627,155.249072268564,-28.6811633466168));
#61640=CARTESIAN_POINT('Ctrl Pts',(-106.51906917063,154.960114292288,-28.7514994194597));
#61641=CARTESIAN_POINT('Ctrl Pts',(-106.530494975888,154.678828544922,-28.7790476313129));
#61642=CARTESIAN_POINT('Ctrl Pts',(-106.529983724972,154.500064858057,-28.7778149787142));
#61643=CARTESIAN_POINT('Ctrl Pts',(-106.529661450699,154.412996236586,-28.7770379586474));
#61644=CARTESIAN_POINT('Ctrl Pts',(-106.348217475623,155.579947720605,-28.3395670800759));
#61645=CARTESIAN_POINT('Ctrl Pts',(-106.374755678513,155.515232578374,-28.4035520700929));
#61646=CARTESIAN_POINT('Ctrl Pts',(-106.423252315195,155.373115142958,-28.5204799881915));
#61647=CARTESIAN_POINT('Ctrl Pts',(-106.475066135525,155.139087574162,-28.6454058089156));
#61648=CARTESIAN_POINT('Ctrl Pts',(-106.507165363498,154.889865785325,-28.7227987201828));
#61649=CARTESIAN_POINT('Ctrl Pts',(-106.519794352092,154.645429927558,-28.7532478697527));
#61650=CARTESIAN_POINT('Ctrl Pts',(-106.51999322249,154.488793199334,-28.7537273566449));
#61651=CARTESIAN_POINT('Ctrl Pts',(-106.51999322249,154.412996236586,-28.7537273566449));
#61652=CARTESIAN_POINT('Ctrl Pts',(-106.159666069941,156.964294183074,-29.0656604561344));
#61653=CARTESIAN_POINT('Ctrl Pts',(-106.191352687235,156.909188973829,-29.0593029225076));
#61654=CARTESIAN_POINT('Ctrl Pts',(-106.221242484737,156.851729998083,-29.0533257004695));
#61655=CARTESIAN_POINT('Ctrl Pts',(-106.249333167731,156.791147244491,-29.0476486442099));
#61656=CARTESIAN_POINT('Ctrl Pts',(-106.275067165874,156.735647117677,-29.0424478680211));
#61657=CARTESIAN_POINT('Ctrl Pts',(-106.299292375358,156.677525035066,-29.0374992833098));
#61658=CARTESIAN_POINT('Ctrl Pts',(-106.322036480357,156.616203658076,-29.0327611183537));
#61659=CARTESIAN_POINT('Ctrl Pts',(-106.341872416745,156.562723121765,-29.0286287975316));
#61660=CARTESIAN_POINT('Ctrl Pts',(-106.360584730045,156.506811798144,-29.0246496504883));
#61661=CARTESIAN_POINT('Ctrl Pts',(-106.37825451649,156.447903650311,-29.0208224290152));
#61662=CARTESIAN_POINT('Ctrl Pts',(-106.394669549166,156.393178644175,-29.0172669833544));
#61663=CARTESIAN_POINT('Ctrl Pts',(-106.410184515632,156.335867727998,-29.0138426541772));
#61664=CARTESIAN_POINT('Ctrl Pts',(-106.424848059033,156.275475281175,-29.0105471312111));
#61665=CARTESIAN_POINT('Ctrl Pts',(-106.43225471519,156.244970642843,-29.0088825400001));
#61666=CARTESIAN_POINT('Ctrl Pts',(-106.439443907725,156.213679083741,-29.0072507897479));
#61667=CARTESIAN_POINT('Ctrl Pts',(-106.446420518602,156.181531756979,-29.0056514472055));
#61668=CARTESIAN_POINT('Ctrl Pts',(-106.461277313321,156.113073555299,-29.0022456239115));
#61669=CARTESIAN_POINT('Ctrl Pts',(-106.475062814102,156.041250953772,-28.9990328556063));
#61670=CARTESIAN_POINT('Ctrl Pts',(-106.487849704752,155.965548645512,-28.9959850517674));
#61671=CARTESIAN_POINT('Ctrl Pts',(-106.490463650065,155.950073288816,-28.9953620079972));
#61672=CARTESIAN_POINT('Ctrl Pts',(-106.49303581632,155.934435638454,-28.9947458804609));
#61673=CARTESIAN_POINT('Ctrl Pts',(-106.495566750892,155.918631021593,-28.9941364629371));
#61674=CARTESIAN_POINT('Ctrl Pts',(-106.506900760648,155.847854920303,-28.9914073745464));
#61675=CARTESIAN_POINT('Ctrl Pts',(-106.517158745699,155.773011927943,-28.9888949442232));
#61676=CARTESIAN_POINT('Ctrl Pts',(-106.526319781588,155.695559602658,-28.986616284981));
#61677=CARTESIAN_POINT('Ctrl Pts',(-106.529123318804,155.67185699096,-28.9859189505238));
#61678=CARTESIAN_POINT('Ctrl Pts',(-106.53182402969,155.64790961278,-28.9852435456308));
#61679=CARTESIAN_POINT('Ctrl Pts',(-106.534421059452,155.62375843816,-28.9845906568933));
#61680=CARTESIAN_POINT('Ctrl Pts',(-106.541647969497,155.55655152007,-28.9827738243544));
#61681=CARTESIAN_POINT('Ctrl Pts',(-106.548097242842,155.487518913317,-28.9811250407692));
#61682=CARTESIAN_POINT('Ctrl Pts',(-106.553715992912,155.417728149422,-28.9796665376977));
#61683=CARTESIAN_POINT('Ctrl Pts',(-106.561076054955,155.326308466055,-28.9777560286052));
#61684=CARTESIAN_POINT('Ctrl Pts',(-106.567009889895,155.233589725457,-28.9761723199496));
#61685=CARTESIAN_POINT('Ctrl Pts',(-106.571424747324,155.142063030843,-28.9749611578924));
#61686=CARTESIAN_POINT('Ctrl Pts',(-106.574015284972,155.088357253929,-28.9742504756207));
#61687=CARTESIAN_POINT('Ctrl Pts',(-106.576014060424,155.036075003759,-28.9736877733219));
#61688=CARTESIAN_POINT('Ctrl Pts',(-106.577552719169,154.984967084319,-28.9732422993694));
#61689=CARTESIAN_POINT('Ctrl Pts',(-106.579325686934,154.926076382265,-28.972728988045));
#61690=CARTESIAN_POINT('Ctrl Pts',(-106.580479876019,154.869091077938,-28.9723749945753));
#61691=CARTESIAN_POINT('Ctrl Pts',(-106.581235292622,154.813351397024,-28.9721283720005));
#61692=CARTESIAN_POINT('Ctrl Pts',(-106.582133897538,154.747046326236,-28.9718350024115));
#61693=CARTESIAN_POINT('Ctrl Pts',(-106.582467547917,154.682505177668,-28.971693710745));
#61694=CARTESIAN_POINT('Ctrl Pts',(-106.582574543764,154.618696209952,-28.9716252240929));
#61695=CARTESIAN_POINT('Ctrl Pts',(-106.582690249214,154.549693108057,-28.9715511625369));
#61696=CARTESIAN_POINT('Ctrl Pts',(-106.582538488953,154.481551471967,-28.9715627939413));
#61697=CARTESIAN_POINT('Ctrl Pts',(-106.582538488953,154.412996236586,-28.9715627939413));
#61698=CARTESIAN_POINT('Ctrl Pts',(-106.159611280211,156.964381467312,-29.0656403131477));
#61699=CARTESIAN_POINT('Ctrl Pts',(-106.25873965304,156.828751816954,-29.1888709433751));
#61700=CARTESIAN_POINT('Ctrl Pts',(-106.348305944047,156.660699518823,-29.2796287961533));
#61701=CARTESIAN_POINT('Ctrl Pts',(-106.510021109078,156.158940422173,-29.4540589244833));
#61702=CARTESIAN_POINT('Ctrl Pts',(-106.573344151838,155.834344555498,-29.542572061936));
#61703=CARTESIAN_POINT('Ctrl Pts',(-106.566866172114,155.553366317832,-29.6484860941887));
#61704=CARTESIAN_POINT('Ctrl Pts',(-106.311422917208,156.700400800816,-29.0351881677621));
#61705=CARTESIAN_POINT('Ctrl Pts',(-106.377260526719,156.568246040079,-29.1336989208878));
#61706=CARTESIAN_POINT('Ctrl Pts',(-106.439481278738,156.398189663987,-29.2034391177479));
#61707=CARTESIAN_POINT('Ctrl Pts',(-106.547308740645,155.914336876569,-29.3305356984503));
#61708=CARTESIAN_POINT('Ctrl Pts',(-106.582285647167,155.630770085248,-29.3963799055462));
#61709=CARTESIAN_POINT('Ctrl Pts',(-106.577488176204,155.401254978586,-29.4748178624867));
#61710=CARTESIAN_POINT('Ctrl Pts',(-106.421058756393,156.383771474931,-29.0119739401462));
#61711=CARTESIAN_POINT('Ctrl Pts',(-106.46580306153,156.250075778059,-29.0837035351233));
#61712=CARTESIAN_POINT('Ctrl Pts',(-106.507927138683,156.066652396556,-29.1338803805378));
#61713=CARTESIAN_POINT('Ctrl Pts',(-106.573893256399,155.610159654974,-29.2301122058322));
#61714=CARTESIAN_POINT('Ctrl Pts',(-106.588996577598,155.391514428885,-29.2866571629075));
#61715=CARTESIAN_POINT('Ctrl Pts',(-106.585320577114,155.208403315327,-29.3467592395582));
#61716=CARTESIAN_POINT('Ctrl Pts',(-106.532797972375,155.68616147855,-28.9851800286635));
#61717=CARTESIAN_POINT('Ctrl Pts',(-106.552953143829,155.575525313809,-29.0306195086258));
#61718=CARTESIAN_POINT('Ctrl Pts',(-106.570353289809,155.430137237228,-29.0675218047871));
#61719=CARTESIAN_POINT('Ctrl Pts',(-106.592698677721,155.134375513135,-29.1472980481245));
#61720=CARTESIAN_POINT('Ctrl Pts',(-106.594616587318,155.018477266825,-29.1947708162146));
#61721=CARTESIAN_POINT('Ctrl Pts',(-106.59172137428,154.909072978765,-29.2421071309507));
#61722=CARTESIAN_POINT('Ctrl Pts',(-106.558559478144,155.408718241309,-28.9784765231871));
#61723=CARTESIAN_POINT('Ctrl Pts',(-106.5718713167,155.317715718792,-29.0178973065735));
#61724=CARTESIAN_POINT('Ctrl Pts',(-106.582721801901,155.201347881387,-29.053372706512));
#61725=CARTESIAN_POINT('Ctrl Pts',(-106.59529524798,154.979620281518,-29.1315294667609));
#61726=CARTESIAN_POINT('Ctrl Pts',(-106.595739363749,154.892717367334,-29.1764135838326));
#61727=CARTESIAN_POINT('Ctrl Pts',(-106.592984229586,154.807023867093,-29.2214596292224));
#61728=CARTESIAN_POINT('Ctrl Pts',(-106.584283397665,154.875454432326,-28.9714200482215));
#61729=CARTESIAN_POINT('Ctrl Pts',(-106.589967396527,154.832689781211,-29.0058831219837));
#61730=CARTESIAN_POINT('Ctrl Pts',(-106.593902070658,154.780436308587,-29.0417142399746));
#61731=CARTESIAN_POINT('Ctrl Pts',(-106.597173915182,154.688770229867,-29.1182345788187));
#61732=CARTESIAN_POINT('Ctrl Pts',(-106.596820787794,154.647647012411,-29.1587324569955));
#61733=CARTESIAN_POINT('Ctrl Pts',(-106.594295184795,154.606166535002,-29.200025701016));
#61734=CARTESIAN_POINT('Ctrl Pts',(-106.58253717658,154.644554462644,-28.9715549628522));
#61735=CARTESIAN_POINT('Ctrl Pts',(-106.58856967505,154.625178460805,-29.0075507492327));
#61736=CARTESIAN_POINT('Ctrl Pts',(-106.592765607089,154.601050978509,-29.0446690937603));
#61737=CARTESIAN_POINT('Ctrl Pts',(-106.596889654975,154.552375578932,-29.1207434452468));
#61738=CARTESIAN_POINT('Ctrl Pts',(-106.596760723909,154.529292795659,-29.1597144928404));
#61739=CARTESIAN_POINT('Ctrl Pts',(-106.594339004916,154.508314593965,-29.1993092483706));
#61740=CARTESIAN_POINT('Ctrl Pts',(-106.582537119517,154.412996236586,-28.9715546223573));
#61741=CARTESIAN_POINT('Ctrl Pts',(-106.588831934143,154.412996236586,-29.009115560622));
#61742=CARTESIAN_POINT('Ctrl Pts',(-106.59297855813,154.412996236586,-29.0470363891338));
#61743=CARTESIAN_POINT('Ctrl Pts',(-106.596921639289,154.412996236586,-29.1231010165436));
#61744=CARTESIAN_POINT('Ctrl Pts',(-106.596667333444,154.412996236586,-29.1612414134364));
#61745=CARTESIAN_POINT('Ctrl Pts',(-106.594342483211,154.412996236586,-29.1992523787454));
#61746=CARTESIAN_POINT('Ctrl Pts',(-106.159730341054,93.0357029563954,-29.0661788839692));
#61747=CARTESIAN_POINT('Ctrl Pts',(-106.213345987507,93.1657851793482,-28.9123999098936));
#61748=CARTESIAN_POINT('Ctrl Pts',(-106.268138563171,93.3295703221684,-28.791644543493));
#61749=CARTESIAN_POINT('Ctrl Pts',(-106.362023691292,93.8250256977911,-28.5571696531248));
#61750=CARTESIAN_POINT('Ctrl Pts',(-106.390870310292,94.14962927088,-28.4424052870123));
#61751=CARTESIAN_POINT('Ctrl Pts',(-106.346948102426,94.4307841668436,-28.3365065551531));
#61752=CARTESIAN_POINT('Ctrl Pts',(-106.311566797693,93.2996750526669,-29.0358973096341));
#61753=CARTESIAN_POINT('Ctrl Pts',(-106.341642767854,93.4275627197662,-28.917361792232));
#61754=CARTESIAN_POINT('Ctrl Pts',(-106.377291888392,93.5945633452841,-28.8255732321273));
#61755=CARTESIAN_POINT('Ctrl Pts',(-106.4358910409,94.0746234592691,-28.6561485748628));
#61756=CARTESIAN_POINT('Ctrl Pts',(-106.445838804361,94.3593361481003,-28.5749371905062));
#61757=CARTESIAN_POINT('Ctrl Pts',(-106.413843357184,94.5904235725364,-28.4977945001461));
#61758=CARTESIAN_POINT('Ctrl Pts',(-106.421055424755,93.6163545089825,-29.0118913529622));
#61759=CARTESIAN_POINT('Ctrl Pts',(-106.439780686488,93.7470240415815,-28.9257932671132));
#61760=CARTESIAN_POINT('Ctrl Pts',(-106.462692549155,93.9279105394488,-28.8597815020953));
#61761=CARTESIAN_POINT('Ctrl Pts',(-106.492161460024,94.3829211068674,-28.7366251211403));
#61762=CARTESIAN_POINT('Ctrl Pts',(-106.486969887161,94.6032470076917,-28.6741063743919));
#61763=CARTESIAN_POINT('Ctrl Pts',(-106.462915598029,94.788669938077,-28.6161102298741));
#61764=CARTESIAN_POINT('Ctrl Pts',(-106.532861417163,94.3138278297276,-28.9855447198246));
#61765=CARTESIAN_POINT('Ctrl Pts',(-106.536913235127,94.4229718067859,-28.9339464486332));
#61766=CARTESIAN_POINT('Ctrl Pts',(-106.540995387917,94.5673652048098,-28.8907524286981));
#61767=CARTESIAN_POINT('Ctrl Pts',(-106.535488080524,94.8632889184406,-28.8038176654822));
#61768=CARTESIAN_POINT('Ctrl Pts',(-106.521499238654,94.9807503366051,-28.7573584400908));
#61769=CARTESIAN_POINT('Ctrl Pts',(-106.503067197239,95.0920029540462,-28.7129178277864));
#61770=CARTESIAN_POINT('Ctrl Pts',(-106.558580270277,94.5912633111138,-28.9786162633515));
#61771=CARTESIAN_POINT('Ctrl Pts',(-106.558183218549,94.6812106932499,-28.9357455322212));
#61772=CARTESIAN_POINT('Ctrl Pts',(-106.55667069263,94.7970095751177,-28.8970887023578));
#61773=CARTESIAN_POINT('Ctrl Pts',(-106.542751649997,95.0192823070087,-28.8169042112673));
#61774=CARTESIAN_POINT('Ctrl Pts',(-106.52838154884,95.1076243211075,-28.7739520485726));
#61775=CARTESIAN_POINT('Ctrl Pts',(-106.510964238105,95.1948460963184,-28.7319580048125));
#61776=CARTESIAN_POINT('Ctrl Pts',(-106.584238120944,95.1245627919815,-28.9711793416424));
#61777=CARTESIAN_POINT('Ctrl Pts',(-106.578355588941,95.1670049435746,-28.9366353127957));
#61778=CARTESIAN_POINT('Ctrl Pts',(-106.570374161183,95.2191830954045,-28.9013744128719));
#61779=CARTESIAN_POINT('Ctrl Pts',(-106.548527240665,95.3116255289375,-28.8280070942798));
#61780=CARTESIAN_POINT('Ctrl Pts',(-106.534997914305,95.3536642402994,-28.7899044504759));
#61781=CARTESIAN_POINT('Ctrl Pts',(-106.519155732654,95.3959232411439,-28.7517081250112));
#61782=CARTESIAN_POINT('Ctrl Pts',(-106.58253929064,95.3554471677455,-28.9715675778956));
#61783=CARTESIAN_POINT('Ctrl Pts',(-106.576507367046,95.374897160448,-28.9355723991697));
#61784=CARTESIAN_POINT('Ctrl Pts',(-106.568373331069,95.399101069953,-28.8991147495205));
#61785=CARTESIAN_POINT('Ctrl Pts',(-106.547471404191,95.4482646730915,-28.8258525043822));
#61786=CARTESIAN_POINT('Ctrl Pts',(-106.534644472136,95.4717602507741,-28.7890522829885));
#61787=CARTESIAN_POINT('Ctrl Pts',(-106.519446794174,95.4930220210603,-28.7524098895024));
#61788=CARTESIAN_POINT('Ctrl Pts',(-106.582539325496,95.5870037634138,-28.9715677858986));
#61789=CARTESIAN_POINT('Ctrl Pts',(-106.576245140327,95.5870037634137,-28.9340075247389));
#61790=CARTESIAN_POINT('Ctrl Pts',(-106.567802887457,95.5870037634137,-28.8968073510931));
#61791=CARTESIAN_POINT('Ctrl Pts',(-106.546733058742,95.5870037634138,-28.8236133191781));
#61792=CARTESIAN_POINT('Ctrl Pts',(-106.534058422151,95.5870037634137,-28.7876392859346));
#61793=CARTESIAN_POINT('Ctrl Pts',(-106.519468651307,95.5870037634137,-28.7524625881881));
#61794=CARTESIAN_POINT('Ctrl Pts',(-106.159757767723,93.0357555402865,-29.0661543979355));
#61795=CARTESIAN_POINT('Ctrl Pts',(-106.195283748704,93.1219553133431,-28.9642590000971));
#61796=CARTESIAN_POINT('Ctrl Pts',(-106.263185806935,93.3148747876187,-28.7908054334315));
#61797=CARTESIAN_POINT('Ctrl Pts',(-106.369016465995,93.8168706317227,-28.5607894112077));
#61798=CARTESIAN_POINT('Ctrl Pts',(-106.377641147476,94.2343879499421,-28.410509086119));
#61799=CARTESIAN_POINT('Ctrl Pts',(-106.348536200176,94.4206969059278,-28.3403355415808));
#61800=CARTESIAN_POINT('Ctrl Pts',(-106.159757767723,93.0357555402865,-29.0661543979355));
#61801=CARTESIAN_POINT('Ctrl Pts',(-106.120344241665,92.9818895089331,-29.0171271518668));
#61802=CARTESIAN_POINT('Ctrl Pts',(-106.037556902298,92.8840462030021,-28.9087021671786));
#61803=CARTESIAN_POINT('Ctrl Pts',(-105.896756852354,92.7595716433597,-28.6959069167781));
#61804=CARTESIAN_POINT('Ctrl Pts',(-105.731132400185,92.6513322529712,-28.3937741045646));
#61805=CARTESIAN_POINT('Ctrl Pts',(-105.538816440207,92.5766969740503,-27.9468979235023));
#61806=CARTESIAN_POINT('Ctrl Pts',(-105.412263871085,92.5722839031985,-27.6305136351825));
#61807=CARTESIAN_POINT('Ctrl Pts',(-105.344648352553,92.56801495542,-27.4674890966994));
#61808=CARTESIAN_POINT('Ctrl Pts',(-106.195283748704,93.1219553133431,-28.9642590000971));
#61809=CARTESIAN_POINT('Ctrl Pts',(-106.159499086035,93.0689538820248,-28.9187407590474));
#61810=CARTESIAN_POINT('Ctrl Pts',(-106.083693127487,92.9719884743825,-28.8151890594097));
#61811=CARTESIAN_POINT('Ctrl Pts',(-105.954560694465,92.8501063464419,-28.6048515046821));
#61812=CARTESIAN_POINT('Ctrl Pts',(-105.803983381344,92.7491684753286,-28.3009477778613));
#61813=CARTESIAN_POINT('Ctrl Pts',(-105.631269654711,92.6882927050477,-27.8685398778095));
#61814=CARTESIAN_POINT('Ctrl Pts',(-105.518001866797,92.6914156246568,-27.5705012690977));
#61815=CARTESIAN_POINT('Ctrl Pts',(-105.45880242133,92.6915558201014,-27.4169079011966));
#61816=CARTESIAN_POINT('Ctrl Pts',(-106.263185806935,93.3148747876187,-28.7908054334315));
#61817=CARTESIAN_POINT('Ctrl Pts',(-106.233015203437,93.2625693403437,-28.7469640860977));
#61818=CARTESIAN_POINT('Ctrl Pts',(-106.16910972829,93.1677800506573,-28.6443060950327));
#61819=CARTESIAN_POINT('Ctrl Pts',(-106.061639550771,93.0566424616573,-28.4263595699229));
#61820=CARTESIAN_POINT('Ctrl Pts',(-105.937437419318,92.9784071205894,-28.1117411437592));
#61821=CARTESIAN_POINT('Ctrl Pts',(-105.796239661692,92.9474465733075,-27.7162033601318));
#61822=CARTESIAN_POINT('Ctrl Pts',(-105.703606482767,92.9633724787242,-27.4604055641332));
#61823=CARTESIAN_POINT('Ctrl Pts',(-105.656544317321,92.9716934818801,-27.3275574634193));
#61824=CARTESIAN_POINT('Ctrl Pts',(-106.369016465995,93.8168706317227,-28.5607894112077));
#61825=CARTESIAN_POINT('Ctrl Pts',(-106.344227600409,93.7609010261699,-28.505809716771));
#61826=CARTESIAN_POINT('Ctrl Pts',(-106.290338319049,93.6609888430065,-28.3783535616424));
#61827=CARTESIAN_POINT('Ctrl Pts',(-106.194616854094,93.5470044660009,-28.1331987856922));
#61828=CARTESIAN_POINT('Ctrl Pts',(-106.080391916522,93.4666188255569,-27.8403076700036));
#61829=CARTESIAN_POINT('Ctrl Pts',(-105.956983308912,93.4328783198502,-27.5388118855138));
#61830=CARTESIAN_POINT('Ctrl Pts',(-105.878836455564,93.4511572292723,-27.3374682646074));
#61831=CARTESIAN_POINT('Ctrl Pts',(-105.84102747933,93.4621158229343,-27.2381996761894));
#61832=CARTESIAN_POINT('Ctrl Pts',(-106.377641147476,94.2343879499421,-28.410509086119));
#61833=CARTESIAN_POINT('Ctrl Pts',(-106.352277236021,94.1689636041274,-28.3493553739408));
#61834=CARTESIAN_POINT('Ctrl Pts',(-106.295691901275,94.0496108277793,-28.2129251833249));
#61835=CARTESIAN_POINT('Ctrl Pts',(-106.197470265184,93.9166163950491,-27.9761077005869));
#61836=CARTESIAN_POINT('Ctrl Pts',(-106.089989962536,93.8329923878485,-27.7169670903317));
#61837=CARTESIAN_POINT('Ctrl Pts',(-105.982037030826,93.8031883619184,-27.4566869467778));
#61838=CARTESIAN_POINT('Ctrl Pts',(-105.913622401982,93.8095083956246,-27.2917357116924));
#61839=CARTESIAN_POINT('Ctrl Pts',(-105.880767700807,93.8132907142354,-27.2125213151718));
#61840=CARTESIAN_POINT('Ctrl Pts',(-106.348536200176,94.4206969059278,-28.3403355415808));
#61841=CARTESIAN_POINT('Ctrl Pts',(-106.321951442907,94.3561225860725,-28.2762383065314));
#61842=CARTESIAN_POINT('Ctrl Pts',(-106.263789359565,94.2389056521298,-28.1360064928892));
#61843=CARTESIAN_POINT('Ctrl Pts',(-106.167438294105,94.1110043748831,-27.9036990534133));
#61844=CARTESIAN_POINT('Ctrl Pts',(-106.066827538651,94.030442405351,-27.6611212793998));
#61845=CARTESIAN_POINT('Ctrl Pts',(-105.969056592744,93.994985264556,-27.4253904341799));
#61846=CARTESIAN_POINT('Ctrl Pts',(-105.908170712088,93.9907194379385,-27.2785914032815));
#61847=CARTESIAN_POINT('Ctrl Pts',(-105.879140506485,93.9888865978685,-27.2085980648717));
#61848=CARTESIAN_POINT('Ctrl Pts',(-106.159757767723,93.0357555402865,-29.0661543979355));
#61849=CARTESIAN_POINT('Ctrl Pts',(-106.120344241665,92.9818895089331,-29.0171271518668));
#61850=CARTESIAN_POINT('Ctrl Pts',(-106.037556902298,92.8840462030021,-28.9087021671786));
#61851=CARTESIAN_POINT('Ctrl Pts',(-105.896756852354,92.7595716433597,-28.6959069167781));
#61852=CARTESIAN_POINT('Ctrl Pts',(-105.731132400185,92.6513322529712,-28.3937741045646));
#61853=CARTESIAN_POINT('Ctrl Pts',(-105.538816440207,92.5766969740503,-27.9468979235023));
#61854=CARTESIAN_POINT('Ctrl Pts',(-105.412263871085,92.5722839031985,-27.6305136351825));
#61855=CARTESIAN_POINT('Ctrl Pts',(-105.344648352553,92.56801495542,-27.4674890966994));
#61856=CARTESIAN_POINT('Ctrl Pts',(-106.159757767723,93.0357555402865,-29.0661543979355));
#61857=CARTESIAN_POINT('Ctrl Pts',(-106.058542576645,92.8597790483076,-29.0863377189928));
#61858=CARTESIAN_POINT('Ctrl Pts',(-105.824356303666,92.5615269856193,-29.1315033763703));
#61859=CARTESIAN_POINT('Ctrl Pts',(-105.205396300863,92.1562407821873,-29.2490848588998));
#61860=CARTESIAN_POINT('Ctrl Pts',(-104.667708691412,92.0240687638763,-29.3445554367354));
#61861=CARTESIAN_POINT('Ctrl Pts',(-104.421887059213,92.0251535785127,-29.3859828363196));
#61862=CARTESIAN_POINT('Ctrl Pts',(-106.120344241665,92.9818895089331,-29.0171271518668));
#61863=CARTESIAN_POINT('Ctrl Pts',(-106.017659960609,92.8166663842884,-29.0333420984235));
#61864=CARTESIAN_POINT('Ctrl Pts',(-105.781383262368,92.5332121792237,-29.072749640621));
#61865=CARTESIAN_POINT('Ctrl Pts',(-105.163015000282,92.1438416554582,-29.1756535391087));
#61866=CARTESIAN_POINT('Ctrl Pts',(-104.644771434024,92.0217839641969,-29.2573024571762));
#61867=CARTESIAN_POINT('Ctrl Pts',(-104.406276444656,92.0227143731822,-29.2928333428402));
#61868=CARTESIAN_POINT('Ctrl Pts',(-106.037556902298,92.8840462030021,-28.9087021671786));
#61869=CARTESIAN_POINT('Ctrl Pts',(-105.932383706182,92.7370350009496,-28.9188720848065));
#61870=CARTESIAN_POINT('Ctrl Pts',(-105.691326795354,92.4785650720805,-28.9486857413434));
#61871=CARTESIAN_POINT('Ctrl Pts',(-105.075100031884,92.1181218207615,-29.022873054317));
#61872=CARTESIAN_POINT('Ctrl Pts',(-104.597945275543,92.0171647815127,-29.0809029872518));
#61873=CARTESIAN_POINT('Ctrl Pts',(-104.370823056342,92.0178545224577,-29.1072431312566));
#61874=CARTESIAN_POINT('Ctrl Pts',(-105.896756852354,92.7595716433597,-28.6959069167781));
#61875=CARTESIAN_POINT('Ctrl Pts',(-105.787489036274,92.6310430515816,-28.7011089625782));
#61876=CARTESIAN_POINT('Ctrl Pts',(-105.533957787192,92.3950749660455,-28.719502392325));
#61877=CARTESIAN_POINT('Ctrl Pts',(-104.938024840544,92.0812805136203,-28.7610739206833));
#61878=CARTESIAN_POINT('Ctrl Pts',(-104.520582433299,92.010023141228,-28.8081747479292));
#61879=CARTESIAN_POINT('Ctrl Pts',(-104.305056136804,92.0106354553082,-28.8315580792575));
#61880=CARTESIAN_POINT('Ctrl Pts',(-105.731132400185,92.6513322529712,-28.3937741045646));
#61881=CARTESIAN_POINT('Ctrl Pts',(-105.616980705866,92.532699086568,-28.3981975248229));
#61882=CARTESIAN_POINT('Ctrl Pts',(-105.350357362976,92.3117995382297,-28.4127028578631));
#61883=CARTESIAN_POINT('Ctrl Pts',(-104.807311144127,92.0561501071553,-28.4608867296656));
#61884=CARTESIAN_POINT('Ctrl Pts',(-104.431283775208,92.0026749226202,-28.5275576007178));
#61885=CARTESIAN_POINT('Ctrl Pts',(-104.22683797844,92.0035019814196,-28.5591417020153));
#61886=CARTESIAN_POINT('Ctrl Pts',(-105.538816440207,92.5766969740503,-27.9468979235024));
#61887=CARTESIAN_POINT('Ctrl Pts',(-105.424721374037,92.4634474934616,-27.9692089511606));
#61888=CARTESIAN_POINT('Ctrl Pts',(-105.161472652324,92.2568390905138,-28.0224440517508));
#61889=CARTESIAN_POINT('Ctrl Pts',(-104.685718556258,92.0472756514078,-28.1478206325806));
#61890=CARTESIAN_POINT('Ctrl Pts',(-104.324333159391,91.9952291386503,-28.2432145826504));
#61891=CARTESIAN_POINT('Ctrl Pts',(-104.136329848484,91.9964688083179,-28.2905556572928));
#61892=CARTESIAN_POINT('Ctrl Pts',(-105.412263871085,92.5722839031985,-27.6305136351825));
#61893=CARTESIAN_POINT('Ctrl Pts',(-105.29901303998,92.4526778542094,-27.6724121636582));
#61894=CARTESIAN_POINT('Ctrl Pts',(-105.040879796998,92.2414639526472,-27.7671819951867));
#61895=CARTESIAN_POINT('Ctrl Pts',(-104.578757392091,92.03680587717,-27.934162852872));
#61896=CARTESIAN_POINT('Ctrl Pts',(-104.23946041609,91.9902815701817,-28.0542745655677));
#61897=CARTESIAN_POINT('Ctrl Pts',(-104.067922187911,91.9918565608011,-28.1144210307273));
#61898=CARTESIAN_POINT('Ctrl Pts',(-105.344648352553,92.56801495542,-27.4674890966994));
#61899=CARTESIAN_POINT('Ctrl Pts',(-105.230494283775,92.4444740907386,-27.5180702922022));
#61900=CARTESIAN_POINT('Ctrl Pts',(-104.97164184663,92.2304720400352,-27.6310349140388));
#61901=CARTESIAN_POINT('Ctrl Pts',(-104.518482434195,92.0308189781886,-27.8242139129633));
#61902=CARTESIAN_POINT('Ctrl Pts',(-104.193990268806,91.9878109507344,-27.9599254153634));
#61903=CARTESIAN_POINT('Ctrl Pts',(-104.031736389258,91.9895719479174,-28.0271751846097));
#61904=CARTESIAN_POINT('Ctrl Pts',(-106.159757767723,93.0357555402865,-29.0661543979355));
#61905=CARTESIAN_POINT('Ctrl Pts',(-106.058542576645,92.8597790483076,-29.0863377189928));
#61906=CARTESIAN_POINT('Ctrl Pts',(-105.824356303666,92.5615269856193,-29.1315033763703));
#61907=CARTESIAN_POINT('Ctrl Pts',(-105.205396300863,92.1562407821873,-29.2490848588998));
#61908=CARTESIAN_POINT('Ctrl Pts',(-104.667708691412,92.0240687638763,-29.3445554367354));
#61909=CARTESIAN_POINT('Ctrl Pts',(-104.421887059213,92.0251535785127,-29.3859828363196));
#61910=CARTESIAN_POINT('Ctrl Pts',(-106.159757767723,93.0357555402865,-29.0661543979355));
#61911=CARTESIAN_POINT('Ctrl Pts',(-106.138442179135,92.9840356764525,-29.1272916366385));
#61912=CARTESIAN_POINT('Ctrl Pts',(-106.095346121308,92.8913661420774,-29.2598728364758));
#61913=CARTESIAN_POINT('Ctrl Pts',(-106.030783188475,92.7766317646262,-29.5135174712462));
#61914=CARTESIAN_POINT('Ctrl Pts',(-105.971396682721,92.6824225882599,-29.8593585217615));
#61915=CARTESIAN_POINT('Ctrl Pts',(-105.933867786098,92.6314314854287,-30.350626552059));
#61916=CARTESIAN_POINT('Ctrl Pts',(-105.917317825577,92.6441993869476,-30.6915892039446));
#61917=CARTESIAN_POINT('Ctrl Pts',(-105.906490517953,92.6488349474838,-30.8686141188021));
#61918=CARTESIAN_POINT('Ctrl Pts',(-106.058542576645,92.8597790483076,-29.0863377189928));
#61919=CARTESIAN_POINT('Ctrl Pts',(-106.037065688284,92.8191300512056,-29.1513901294587));
#61920=CARTESIAN_POINT('Ctrl Pts',(-105.993477217531,92.745229394811,-29.2901507807086));
#61921=CARTESIAN_POINT('Ctrl Pts',(-105.926539839286,92.6488457126567,-29.5506646937804));
#61922=CARTESIAN_POINT('Ctrl Pts',(-105.862922906243,92.5655686510705,-29.8979532044761));
#61923=CARTESIAN_POINT('Ctrl Pts',(-105.819817349684,92.5195530119521,-30.3730982260515));
#61924=CARTESIAN_POINT('Ctrl Pts',(-105.797791304599,92.5251701831064,-30.6952024186658));
#61925=CARTESIAN_POINT('Ctrl Pts',(-105.783334170331,92.5254907406576,-30.8643114356193));
#61926=CARTESIAN_POINT('Ctrl Pts',(-105.824356303666,92.5615269856193,-29.1315033763703));
#61927=CARTESIAN_POINT('Ctrl Pts',(-105.802638797264,92.5359455565924,-29.2027530164228));
#61928=CARTESIAN_POINT('Ctrl Pts',(-105.757407837477,92.4868042188425,-29.353619022687));
#61929=CARTESIAN_POINT('Ctrl Pts',(-105.68256659081,92.4148883940817,-29.6271537755963));
#61930=CARTESIAN_POINT('Ctrl Pts',(-105.608137554438,92.3484793774579,-29.98344316468));
#61931=CARTESIAN_POINT('Ctrl Pts',(-105.556212357638,92.3156248263739,-30.4200228723581));
#61932=CARTESIAN_POINT('Ctrl Pts',(-105.525658974249,92.3145476489718,-30.7009264274093));
#61933=CARTESIAN_POINT('Ctrl Pts',(-105.504691533598,92.3112046030369,-30.8528802018642));
#61934=CARTESIAN_POINT('Ctrl Pts',(-105.205396300863,92.1562407821873,-29.2490848588998));
#61935=CARTESIAN_POINT('Ctrl Pts',(-105.188920455146,92.1476213158741,-29.3332304834746));
#61936=CARTESIAN_POINT('Ctrl Pts',(-105.154997384224,92.1300479236308,-29.508077788489));
#61937=CARTESIAN_POINT('Ctrl Pts',(-105.109926842228,92.1075577013311,-29.803375836107));
#61938=CARTESIAN_POINT('Ctrl Pts',(-105.083530180994,92.0990579550322,-30.1320430454855));
#61939=CARTESIAN_POINT('Ctrl Pts',(-105.070389654842,92.1072801094019,-30.4675507105124));
#61940=CARTESIAN_POINT('Ctrl Pts',(-105.039131548154,92.1086216826268,-30.7046568942407));
#61941=CARTESIAN_POINT('Ctrl Pts',(-105.018116184247,92.108800611397,-30.8284201136476));
#61942=CARTESIAN_POINT('Ctrl Pts',(-104.667708691412,92.0240687638763,-29.3445554367354));
#61943=CARTESIAN_POINT('Ctrl Pts',(-104.674257839986,92.0264258845315,-29.4345702429335));
#61944=CARTESIAN_POINT('Ctrl Pts',(-104.687116054629,92.031194870178,-29.6166904571829));
#61945=CARTESIAN_POINT('Ctrl Pts',(-104.7024549756,92.0386096345372,-29.8998488841107));
#61946=CARTESIAN_POINT('Ctrl Pts',(-104.709260450486,92.046320687703,-30.1943221240717));
#61947=CARTESIAN_POINT('Ctrl Pts',(-104.700816176602,92.054273650001,-30.4980335010805));
#61948=CARTESIAN_POINT('Ctrl Pts',(-104.682256555753,92.0596756357874,-30.7043270154063));
#61949=CARTESIAN_POINT('Ctrl Pts',(-104.670071670176,92.0623995173254,-30.8083478546481));
#61950=CARTESIAN_POINT('Ctrl Pts',(-104.421887059213,92.0251535785127,-29.3859828363196));
#61951=CARTESIAN_POINT('Ctrl Pts',(-104.43749767377,92.0275927838431,-29.479132329799));
#61952=CARTESIAN_POINT('Ctrl Pts',(-104.464486741121,92.03248975404,-29.6661400768419));
#61953=CARTESIAN_POINT('Ctrl Pts',(-104.492190393553,92.0398757440174,-29.9481996544592));
#61954=CARTESIAN_POINT('Ctrl Pts',(-104.507056977371,92.0472870401944,-30.2312256368565));
#61955=CARTESIAN_POINT('Ctrl Pts',(-104.509055841217,92.0547083622417,-30.5146344917888));
#61956=CARTESIAN_POINT('Ctrl Pts',(-104.501807189916,92.0596523932991,-30.703439420588));
#61957=CARTESIAN_POINT('Ctrl Pts',(-104.496041293447,92.0621209813409,-30.797710994543));
#61958=CARTESIAN_POINT('Ctrl Pts',(-106.159757767723,93.0357555402865,-29.0661543979355));
#61959=CARTESIAN_POINT('Ctrl Pts',(-106.138442179135,92.9840356764525,-29.1272916366385));
#61960=CARTESIAN_POINT('Ctrl Pts',(-106.095346121308,92.8913661420774,-29.2598728364758));
#61961=CARTESIAN_POINT('Ctrl Pts',(-106.030783188475,92.7766317646262,-29.5135174712462));
#61962=CARTESIAN_POINT('Ctrl Pts',(-105.971396682721,92.6824225882599,-29.8593585217615));
#61963=CARTESIAN_POINT('Ctrl Pts',(-105.933867786098,92.6314314854287,-30.350626552059));
#61964=CARTESIAN_POINT('Ctrl Pts',(-105.917317825577,92.6441993869476,-30.6915892039446));
#61965=CARTESIAN_POINT('Ctrl Pts',(-105.906490517953,92.6488349474838,-30.8686141188021));
#61966=CARTESIAN_POINT('Ctrl Pts',(-106.159647706263,93.0357426230199,-29.0654841750381));
#61967=CARTESIAN_POINT('Ctrl Pts',(-106.258847792714,93.1712669943065,-29.188983594112));
#61968=CARTESIAN_POINT('Ctrl Pts',(-106.348261696304,93.3390343649959,-29.2794295627064));
#61969=CARTESIAN_POINT('Ctrl Pts',(-106.510037003573,93.8410927380901,-29.4543027620751));
#61970=CARTESIAN_POINT('Ctrl Pts',(-106.573327256871,94.1655677662455,-29.5428482922039));
#61971=CARTESIAN_POINT('Ctrl Pts',(-106.566851211341,94.4465189434359,-29.6487307006801));
#61972=CARTESIAN_POINT('Ctrl Pts',(-106.106300771016,92.9062831867526,-29.2184519606703));
#61973=CARTESIAN_POINT('Ctrl Pts',(-106.214140712866,93.0444818490432,-29.3243280218365));
#61974=CARTESIAN_POINT('Ctrl Pts',(-106.313640156664,93.2130501381558,-29.4144641720804));
#61975=CARTESIAN_POINT('Ctrl Pts',(-106.494666837897,93.7041878679118,-29.6055419537883));
#61976=CARTESIAN_POINT('Ctrl Pts',(-106.563355723891,94.0066639866153,-29.7058814153129));
#61977=CARTESIAN_POINT('Ctrl Pts',(-106.556278406527,94.292216086284,-29.821594531389));
#61978=CARTESIAN_POINT('Ctrl Pts',(-106.049155070371,92.8067276875241,-29.3971615836604));
#61979=CARTESIAN_POINT('Ctrl Pts',(-106.168304341491,92.9445068917007,-29.4976883789296));
#61980=CARTESIAN_POINT('Ctrl Pts',(-106.283777249713,93.1194677050628,-29.5974346603273));
#61981=CARTESIAN_POINT('Ctrl Pts',(-106.484485332244,93.6068568386762,-29.816444986376));
#61982=CARTESIAN_POINT('Ctrl Pts',(-106.550085606202,93.8882514434185,-29.9228459216705));
#61983=CARTESIAN_POINT('Ctrl Pts',(-106.543168178639,94.1827536786605,-30.0359448625926));
#61984=CARTESIAN_POINT('Ctrl Pts',(-105.953522097536,92.6543244036581,-29.9849699437652));
#61985=CARTESIAN_POINT('Ctrl Pts',(-106.108124655521,92.810239184592,-30.0690188240608));
#61986=CARTESIAN_POINT('Ctrl Pts',(-106.251608766471,93.0105873445719,-30.1617250200849));
#61987=CARTESIAN_POINT('Ctrl Pts',(-106.463578142485,93.4981294807024,-30.3297437009356));
#61988=CARTESIAN_POINT('Ctrl Pts',(-106.521156469257,93.7687491984545,-30.3958331297628));
#61989=CARTESIAN_POINT('Ctrl Pts',(-106.51706155,94.0684145494917,-30.4627844678098));
#61990=CARTESIAN_POINT('Ctrl Pts',(-105.933147967632,92.6368259980163,-30.4260455859897));
#61991=CARTESIAN_POINT('Ctrl Pts',(-106.100934803517,92.8086969389618,-30.4769147681812));
#61992=CARTESIAN_POINT('Ctrl Pts',(-106.246024682115,93.0200524931175,-30.5254207533041));
#61993=CARTESIAN_POINT('Ctrl Pts',(-106.449349360154,93.5060003220798,-30.6112230484085));
#61994=CARTESIAN_POINT('Ctrl Pts',(-106.505797593417,93.7807472313551,-30.6469485300191));
#61995=CARTESIAN_POINT('Ctrl Pts',(-106.503967945934,94.0666531170581,-30.6768630019301));
#61996=CARTESIAN_POINT('Ctrl Pts',(-105.906030203351,92.648389442405,-30.8687741242091));
#61997=CARTESIAN_POINT('Ctrl Pts',(-106.092090961284,92.8346125288092,-30.8752597552538));
#61998=CARTESIAN_POINT('Ctrl Pts',(-106.240912945064,93.0579786598612,-30.8784951164949));
#61999=CARTESIAN_POINT('Ctrl Pts',(-106.441432277665,93.5447183158088,-30.8779794955274));
#62000=CARTESIAN_POINT('Ctrl Pts',(-106.491900730604,93.8078513015008,-30.8741602285887));
#62001=CARTESIAN_POINT('Ctrl Pts',(-106.492321296052,94.0708557032292,-30.8672840443012));
#62002=CARTESIAN_POINT('Ctrl Pts',(28.9713310300326,-4.15487042813201,-45.9802161839888));
#62003=CARTESIAN_POINT('Ctrl Pts',(29.0211977713392,-4.021542459719,-46.0496327367875));
#62004=CARTESIAN_POINT('Ctrl Pts',(29.1139722641057,-3.73226729625453,-46.1773294385211));
#62005=CARTESIAN_POINT('Ctrl Pts',(29.2381373309648,-3.20573742512547,-46.3397837049357));
#62006=CARTESIAN_POINT('Ctrl Pts',(29.3508079433675,-2.54204198676464,-46.4740999757503));
#62007=CARTESIAN_POINT('Ctrl Pts',(29.450749356203,-1.69263531831732,-46.5793673046899));
#62008=CARTESIAN_POINT('Ctrl Pts',(29.5138577928752,-0.750679514771239,
-46.6276112800596));
#62009=CARTESIAN_POINT('Ctrl Pts',(29.5199726580145,-0.223620113814038,
-46.6213198761593));
#62010=CARTESIAN_POINT('Ctrl Pts',(29.5199722035778,0.048407178634838,-46.6213203436117));
#62011=CARTESIAN_POINT('Ctrl Pts',(28.8056482444048,-3.9847210662512,-46.2651384327393));
#62012=CARTESIAN_POINT('Ctrl Pts',(28.857917964882,-3.85051279497769,-46.31890223657));
#62013=CARTESIAN_POINT('Ctrl Pts',(28.9545970553564,-3.56038876973944,-46.4192383039438));
#62014=CARTESIAN_POINT('Ctrl Pts',(29.0811908611532,-3.03889035855301,-46.5485834595222));
#62015=CARTESIAN_POINT('Ctrl Pts',(29.1922667805811,-2.38216710919311,-46.6615983479837));
#62016=CARTESIAN_POINT('Ctrl Pts',(29.2857529939453,-1.5670667370999,-46.7532066624594));
#62017=CARTESIAN_POINT('Ctrl Pts',(29.3405115516896,-0.69386495728607,-46.798036827217));
#62018=CARTESIAN_POINT('Ctrl Pts',(29.3399942684448,-0.205771445914627,
-46.8012984827388));
#62019=CARTESIAN_POINT('Ctrl Pts',(29.3348509348745,0.0484031993830601,
-46.8064416122908));
#62020=CARTESIAN_POINT('Ctrl Pts',(28.4431037079741,-3.61784061524547,-46.7357263697631));
#62021=CARTESIAN_POINT('Ctrl Pts',(28.4989832738415,-3.48364650393577,-46.7680117343766));
#62022=CARTESIAN_POINT('Ctrl Pts',(28.6000816963233,-3.19573235996066,-46.8289194745976));
#62023=CARTESIAN_POINT('Ctrl Pts',(28.7244261639216,-2.67046084642139,-46.9173031067844));
#62024=CARTESIAN_POINT('Ctrl Pts',(28.8248743192216,-2.03048477197922,-47.0022843250673));
#62025=CARTESIAN_POINT('Ctrl Pts',(28.9021321526145,-1.29188452870385,-47.071326878799));
#62026=CARTESIAN_POINT('Ctrl Pts',(28.9418462041744,-0.572679727887366,
-47.1068025723248));
#62027=CARTESIAN_POINT('Ctrl Pts',(28.9304764561878,-0.168597064525022,
-47.1187555295733));
#62028=CARTESIAN_POINT('Ctrl Pts',(28.9158846174807,0.0483949115575482,
-47.1279240985593));
#62029=CARTESIAN_POINT('Ctrl Pts',(27.5470435343191,-2.7330464562769,-47.3177200804083));
#62030=CARTESIAN_POINT('Ctrl Pts',(27.6144523298749,-2.60304987772407,-47.329162089524));
#62031=CARTESIAN_POINT('Ctrl Pts',(27.7379531122611,-2.32762136375184,-47.3524237915493));
#62032=CARTESIAN_POINT('Ctrl Pts',(27.8986398762745,-1.86841026533357,-47.3848087320684));
#62033=CARTESIAN_POINT('Ctrl Pts',(28.039496133965,-1.37570393741739,-47.4086857848351));
#62034=CARTESIAN_POINT('Ctrl Pts',(28.1529438458987,-0.884597059263718,
-47.4187207708892));
#62035=CARTESIAN_POINT('Ctrl Pts',(28.213519290192,-0.429859286984244,-47.4199424564933));
#62036=CARTESIAN_POINT('Ctrl Pts',(28.2008141406519,-0.113492450402181,
-47.4272397935748));
#62037=CARTESIAN_POINT('Ctrl Pts',(28.1840126864672,0.0483826265893764,
-47.4310739853688));
#62038=CARTESIAN_POINT('Ctrl Pts',(26.902098004337,-2.0995018531582,-47.5000067721772));
#62039=CARTESIAN_POINT('Ctrl Pts',(26.9848865994228,-2.00172143593218,-47.5000063470802));
#62040=CARTESIAN_POINT('Ctrl Pts',(27.1398463853676,-1.79678288421537,-47.5000054828554));
#62041=CARTESIAN_POINT('Ctrl Pts',(27.3374963393296,-1.46173560446269,-47.5000042796808));
#62042=CARTESIAN_POINT('Ctrl Pts',(27.4954217862745,-1.10270456523747,-47.5000033925891));
#62043=CARTESIAN_POINT('Ctrl Pts',(27.6067210159823,-0.726822652492135,
-47.5000030197568));
#62044=CARTESIAN_POINT('Ctrl Pts',(27.6650286211265,-0.342145536721942,
-47.500002974361));
#62045=CARTESIAN_POINT('Ctrl Pts',(27.6677038463756,-0.0823156162176545,
-47.5000027032501));
#62046=CARTESIAN_POINT('Ctrl Pts',(27.6604301751583,0.0483756759995809,
-47.5000025608014));
#62047=CARTESIAN_POINT('Ctrl Pts',(26.6228274044199,-1.82452782649651,-47.4999999996226));
#62048=CARTESIAN_POINT('Ctrl Pts',(26.7045542572864,-1.74280423692672,-47.4999999996463));
#62049=CARTESIAN_POINT('Ctrl Pts',(26.8572879002371,-1.56864971965614,-47.4999999996945));
#62050=CARTESIAN_POINT('Ctrl Pts',(27.0503264511223,-1.27975152757507,-47.4999999997615));
#62051=CARTESIAN_POINT('Ctrl Pts',(27.2040002186237,-0.968136247916186,
-47.4999999998109));
#62052=CARTESIAN_POINT('Ctrl Pts',(27.315685177628,-0.639128359839059,-47.4999999998317));
#62053=CARTESIAN_POINT('Ctrl Pts',(27.3834725100271,-0.298348512838845,
-47.4999999998342));
#62054=CARTESIAN_POINT('Ctrl Pts',(27.3986229965105,-0.0672042736815959,
-47.4999999998494));
#62055=CARTESIAN_POINT('Ctrl Pts',(27.3986226813695,0.0483723070534672,
-47.4999999998573));
#62056=CARTESIAN_POINT('Ctrl Pts',(28.9713421449077,-4.15484071011345,-45.9802316563397));
#62057=CARTESIAN_POINT('Ctrl Pts',(29.0212046645006,-4.02152096639436,-46.0496422246675));
#62058=CARTESIAN_POINT('Ctrl Pts',(29.1139753393122,-3.73225425564573,-46.1773334620393));
#62059=CARTESIAN_POINT('Ctrl Pts',(29.2381373309648,-3.20573742512547,-46.3397837049357));
#62060=CARTESIAN_POINT('Ctrl Pts',(29.3508079433675,-2.54204198676464,-46.4740999757503));
#62061=CARTESIAN_POINT('Ctrl Pts',(29.450749356203,-1.69263531831732,-46.5793673046899));
#62062=CARTESIAN_POINT('Ctrl Pts',(29.5138562298633,-0.750702844268404,
-46.6276100851971));
#62063=CARTESIAN_POINT('Ctrl Pts',(29.5199722036284,-0.223659274639483,
-46.6213203435596));
#62064=CARTESIAN_POINT('Ctrl Pts',(29.5199722036284,0.0483465458770604,
-46.6213203435596));
#62065=CARTESIAN_POINT('Ctrl Pts',(28.9713421449077,-4.15484071011345,-45.9802316563397));
#62066=CARTESIAN_POINT('Ctrl Pts',(29.3718425696371,-4.00923710667856,-45.7597698885627));
#62067=CARTESIAN_POINT('Ctrl Pts',(29.6845676564315,-3.83482584773238,-45.4830992740979));
#62068=CARTESIAN_POINT('Ctrl Pts',(30.2168442584339,-3.31441297240785,-44.6712552101244));
#62069=CARTESIAN_POINT('Ctrl Pts',(30.3986518600687,-2.95781462739259,-44.1487328930994));
#62070=CARTESIAN_POINT('Ctrl Pts',(30.3986518600687,-2.62519494462436,-43.6902225030097));
#62071=CARTESIAN_POINT('Ctrl Pts',(29.1209297036864,-3.75488147895618,-46.1884633613231));
#62072=CARTESIAN_POINT('Ctrl Pts',(29.4643032874826,-3.61212571822464,-45.9693922213707));
#62073=CARTESIAN_POINT('Ctrl Pts',(29.7551800243153,-3.42576684294643,-45.6984046221594));
#62074=CARTESIAN_POINT('Ctrl Pts',(30.2437726656634,-2.88158977751938,-44.9242963766438));
#62075=CARTESIAN_POINT('Ctrl Pts',(30.3986518600687,-2.54127381545162,-44.4491702589));
#62076=CARTESIAN_POINT('Ctrl Pts',(30.3986518600687,-2.23291295882266,-44.0015405521944));
#62077=CARTESIAN_POINT('Ctrl Pts',(29.2423803974872,-3.26764116848763,-46.3494666855607));
#62078=CARTESIAN_POINT('Ctrl Pts',(29.5556359919301,-3.1123207086219,-46.1349363710533));
#62079=CARTESIAN_POINT('Ctrl Pts',(29.833632422398,-2.88968421428167,-45.8610731571296));
#62080=CARTESIAN_POINT('Ctrl Pts',(30.2772281252721,-2.31757647726427,-45.1106787691505));
#62081=CARTESIAN_POINT('Ctrl Pts',(30.3986518600687,-2.02744410761348,-44.6775335000902));
#62082=CARTESIAN_POINT('Ctrl Pts',(30.3986518600687,-1.75249921653348,-44.2278250570924));
#62083=CARTESIAN_POINT('Ctrl Pts',(29.4018394164159,-2.13281458838152,-46.5291543853764));
#62084=CARTESIAN_POINT('Ctrl Pts',(29.6858904124184,-1.99188954906268,-46.299444882465));
#62085=CARTESIAN_POINT('Ctrl Pts',(29.9361530775489,-1.79839478805968,-46.0053159936206));
#62086=CARTESIAN_POINT('Ctrl Pts',(30.3028527172048,-1.39642684947201,-45.270692662557));
#62087=CARTESIAN_POINT('Ctrl Pts',(30.3986518600687,-1.2250244171172,-44.8581407330467));
#62088=CARTESIAN_POINT('Ctrl Pts',(30.3986518600687,-1.04293112199837,-44.4104606703387));
#62089=CARTESIAN_POINT('Ctrl Pts',(29.4499270159806,-1.67861787120029,-46.577018483694));
#62090=CARTESIAN_POINT('Ctrl Pts',(29.7256787407854,-1.5554879964691,-46.3385416116183));
#62091=CARTESIAN_POINT('Ctrl Pts',(29.9645937204503,-1.3946677026546,-46.0356599698201));
#62092=CARTESIAN_POINT('Ctrl Pts',(30.306655315911,-1.08727108563135,-45.3034915912578));
#62093=CARTESIAN_POINT('Ctrl Pts',(30.3986518600687,-0.95659626748274,-44.8912305365043));
#62094=CARTESIAN_POINT('Ctrl Pts',(30.3986518600687,-0.81114059425234,-44.446305123181));
#62095=CARTESIAN_POINT('Ctrl Pts',(29.5108965929112,-0.767172012802265,
-46.6251796586348));
#62096=CARTESIAN_POINT('Ctrl Pts',(29.7766700869232,-0.708564324907242,
-46.3668779151805));
#62097=CARTESIAN_POINT('Ctrl Pts',(30.0005053800976,-0.636011294476204,
-46.048077406637));
#62098=CARTESIAN_POINT('Ctrl Pts',(30.3124869555592,-0.503468784672055,
-45.3191946128118));
#62099=CARTESIAN_POINT('Ctrl Pts',(30.3986518600687,-0.434444226338732,
-44.9101019525163));
#62100=CARTESIAN_POINT('Ctrl Pts',(30.3986518600687,-0.360396585549584,
-44.4834348937519));
#62101=CARTESIAN_POINT('Ctrl Pts',(29.5199722036284,-0.359662184897754,
-46.6213203435596));
#62102=CARTESIAN_POINT('Ctrl Pts',(29.787679592328,-0.331659676381538,-46.3536129548602));
#62103=CARTESIAN_POINT('Ctrl Pts',(30.0102690191991,-0.298084779098389,
-46.0283738402413));
#62104=CARTESIAN_POINT('Ctrl Pts',(30.3169808779171,-0.225365419499802,
-45.2999715341712));
#62105=CARTESIAN_POINT('Ctrl Pts',(30.3986518600687,-0.186727430011254,
-44.8967854571039));
#62106=CARTESIAN_POINT('Ctrl Pts',(30.3986518600687,-0.149556636308492,
-44.4852686964012));
#62107=CARTESIAN_POINT('Ctrl Pts',(29.5199722036284,0.0483465458770604,
-46.6213203435596));
#62108=CARTESIAN_POINT('Ctrl Pts',(29.7993190440106,0.04834654587706,-46.3419735031775));
#62109=CARTESIAN_POINT('Ctrl Pts',(30.0226284816024,0.0483465458770577,
-46.0068429983355));
#62110=CARTESIAN_POINT('Ctrl Pts',(30.3232788760161,0.0483465458770594,
-45.2761564491326));
#62111=CARTESIAN_POINT('Ctrl Pts',(30.3986518600687,0.0483465458770588,
-44.8809140388196));
#62112=CARTESIAN_POINT('Ctrl Pts',(30.3986518600687,0.0483465458770588,
-44.4858579485451));
#62113=CARTESIAN_POINT('Ctrl Pts',(28.9713421449077,-4.15484071011345,-45.9802316563397));
#62114=CARTESIAN_POINT('Ctrl Pts',(29.0275181749427,-4.13441767958784,-45.9493086756797));
#62115=CARTESIAN_POINT('Ctrl Pts',(29.0815933687419,-4.11351726949238,-45.917530435904));
#62116=CARTESIAN_POINT('Ctrl Pts',(29.1339095895909,-4.09195882374065,-45.8846091768528));
#62117=CARTESIAN_POINT('Ctrl Pts',(29.184226676697,-4.07122418016052,-45.8529459215097));
#62118=CARTESIAN_POINT('Ctrl Pts',(29.232916067532,-4.04988129944051,-45.8202259749359));
#62119=CARTESIAN_POINT('Ctrl Pts',(29.2802439808515,-4.02775713614912,-45.7861686684947));
#62120=CARTESIAN_POINT('Ctrl Pts',(29.3260767604784,-4.00633189617036,-45.753187264682));
#62121=CARTESIAN_POINT('Ctrl Pts',(29.3706322815042,-3.98417434804574,-45.7189521951131));
#62122=CARTESIAN_POINT('Ctrl Pts',(29.4141233265193,-3.96110939691037,-45.6831765829443));
#62123=CARTESIAN_POINT('Ctrl Pts',(29.4568804820775,-3.93843365519623,-45.648004666193));
#62124=CARTESIAN_POINT('Ctrl Pts',(29.4986084502743,-3.91488128731899,-45.6113443334785));
#62125=CARTESIAN_POINT('Ctrl Pts',(29.5394864790193,-3.89026239312166,-45.5728834256048));
#62126=CARTESIAN_POINT('Ctrl Pts',(29.5777841884941,-3.86719750260455,-45.5368502625315));
#62127=CARTESIAN_POINT('Ctrl Pts',(29.6153354790456,-3.84319662265923,-45.4992368152615));
#62128=CARTESIAN_POINT('Ctrl Pts',(29.6522728290754,-3.81807921039906,-45.4597468243834));
#62129=CARTESIAN_POINT('Ctrl Pts',(29.654761493734,-3.8163869174718,-45.4570861748081));
#62130=CARTESIAN_POINT('Ctrl Pts',(29.6572473667478,-3.81468954588683,-45.4544169904451));
#62131=CARTESIAN_POINT('Ctrl Pts',(29.6597304866617,-3.8129870358648,-45.4517391734212));
#62132=CARTESIAN_POINT('Ctrl Pts',(29.7293697347039,-3.76524003941369,-45.3766396331642));
#62133=CARTESIAN_POINT('Ctrl Pts',(29.7956514817473,-3.71407875655369,-45.2961884716885));
#62134=CARTESIAN_POINT('Ctrl Pts',(29.8590930880078,-3.65887423210794,-45.2096185487645));
#62135=CARTESIAN_POINT('Ctrl Pts',(29.8903071579411,-3.63171291025225,-45.1670250555106));
#62136=CARTESIAN_POINT('Ctrl Pts',(29.9208336050413,-3.60357322865457,-45.1229509795356));
#62137=CARTESIAN_POINT('Ctrl Pts',(29.9507333647323,-3.57438284841897,-45.0773088296111));
#62138=CARTESIAN_POINT('Ctrl Pts',(30.004346259536,-3.52204193327388,-44.9954684466852));
#62139=CARTESIAN_POINT('Ctrl Pts',(30.054409114264,-3.46589544482131,-44.9091038621093));
#62140=CARTESIAN_POINT('Ctrl Pts',(30.1001744065622,-3.40697635105751,-44.8197690124528));
#62141=CARTESIAN_POINT('Ctrl Pts',(30.1282045116691,-3.37088986918293,-44.7650536353659));
#62142=CARTESIAN_POINT('Ctrl Pts',(30.154623044051,-3.33376292752336,-44.7092234368542));
#62143=CARTESIAN_POINT('Ctrl Pts',(30.1792640794484,-3.29582869951962,-44.652628748788));
#62144=CARTESIAN_POINT('Ctrl Pts',(30.2086623401756,-3.25057084783615,-44.5851078281483));
#62145=CARTESIAN_POINT('Ctrl Pts',(30.2357116544293,-3.203896563313,-44.5160614748161));
#62146=CARTESIAN_POINT('Ctrl Pts',(30.2600054461696,-3.15624705338203,-44.4461617657263));
#62147=CARTESIAN_POINT('Ctrl Pts',(30.2854523281585,-3.10633588805236,-44.3729443088851));
#62148=CARTESIAN_POINT('Ctrl Pts',(30.3078747302425,-3.05535556669123,-44.2987919155198));
#62149=CARTESIAN_POINT('Ctrl Pts',(30.3268421404272,-3.00384005189896,-44.2245072357022));
#62150=CARTESIAN_POINT('Ctrl Pts',(30.3451016494849,-2.95424719763989,-44.1529950065276));
#62151=CARTESIAN_POINT('Ctrl Pts',(30.3601587154292,-2.90415942082289,-44.081361725405));
#62152=CARTESIAN_POINT('Ctrl Pts',(30.3716743477492,-2.85406264350158,-44.0103286835539));
#62153=CARTESIAN_POINT('Ctrl Pts',(30.3822644424962,-2.80799225816733,-43.94500472891));
#62154=CARTESIAN_POINT('Ctrl Pts',(30.3898595392216,-2.76191491859853,-43.8801892925806));
#62155=CARTESIAN_POINT('Ctrl Pts',(30.3942374562282,-2.71620502716971,-43.8164314059628));
#62156=CARTESIAN_POINT('Ctrl Pts',(30.3967771659894,-2.68968788276775,-43.7794442893157));
#62157=CARTESIAN_POINT('Ctrl Pts',(30.3982349574694,-2.6632942816586,-43.742812783672));
#62158=CARTESIAN_POINT('Ctrl Pts',(30.3985745789684,-2.6370955105939,-43.7066403866401));
#62159=CARTESIAN_POINT('Ctrl Pts',(28.9712483828649,-4.15482468909424,-45.9803253986896));
#62160=CARTESIAN_POINT('Ctrl Pts',(29.0422716923078,-4.22775964475831,-45.8581997817158));
#62161=CARTESIAN_POINT('Ctrl Pts',(29.1757588432715,-4.36527155286306,-45.5963324624816));
#62162=CARTESIAN_POINT('Ctrl Pts',(29.3555492913525,-4.55379260116902,-45.1293758377783));
#62163=CARTESIAN_POINT('Ctrl Pts',(29.5159512124479,-4.72894643456122,-44.5621745027379));
#62164=CARTESIAN_POINT('Ctrl Pts',(29.6561587207219,-4.88759087992056,-43.8642160380611));
#62165=CARTESIAN_POINT('Ctrl Pts',(29.7662805822949,-5.02271972908123,-43.0230190362889));
#62166=CARTESIAN_POINT('Ctrl Pts',(29.8173307925088,-5.1021198642708,-42.1621400660444));
#62167=CARTESIAN_POINT('Ctrl Pts',(29.812839219636,-5.11511431652314,-41.6625025381298));
#62168=CARTESIAN_POINT('Ctrl Pts',(29.8128385805206,-5.12420115456471,-41.4023078547582));
#62169=CARTESIAN_POINT('Ctrl Pts',(29.2366889442422,-4.05832913392208,-45.8342199716692));
#62170=CARTESIAN_POINT('Ctrl Pts',(29.2931193755181,-4.13140466886356,-45.7116543204175));
#62171=CARTESIAN_POINT('Ctrl Pts',(29.4000316456875,-4.27016778854507,-45.4488837106171));
#62172=CARTESIAN_POINT('Ctrl Pts',(29.5452921893039,-4.46164303208843,-44.9815772675992));
#62173=CARTESIAN_POINT('Ctrl Pts',(29.6763778244273,-4.63878638271023,-44.4163889439013));
#62174=CARTESIAN_POINT('Ctrl Pts',(29.7941807931789,-4.7953844885767,-43.7277120584215));
#62175=CARTESIAN_POINT('Ctrl Pts',(29.887223235411,-4.92177163440137,-42.9201597056577));
#62176=CARTESIAN_POINT('Ctrl Pts',(29.9318278547711,-4.98859589777419,-42.1151132291917));
#62177=CARTESIAN_POINT('Ctrl Pts',(29.9333250515622,-4.99521914617128,-41.6436136914575));
#62178=CARTESIAN_POINT('Ctrl Pts',(29.9362632994451,-5.00085633164919,-41.3980005586293));
#62179=CARTESIAN_POINT('Ctrl Pts',(29.6761409329748,-3.84547003026949,-45.5066446523912));
#62180=CARTESIAN_POINT('Ctrl Pts',(29.7110042960936,-3.92125882132331,-45.3830420746154));
#62181=CARTESIAN_POINT('Ctrl Pts',(29.7775113048972,-4.06570554991521,-45.1184793898787));
#62182=CARTESIAN_POINT('Ctrl Pts',(29.8712532413828,-4.26414653062858,-44.6462554875345));
#62183=CARTESIAN_POINT('Ctrl Pts',(29.9621195855753,-4.44278964934591,-44.0765561207382));
#62184=CARTESIAN_POINT('Ctrl Pts',(30.0460217713006,-4.58848394617413,-43.4110574544374));
#62185=CARTESIAN_POINT('Ctrl Pts',(30.1096967561222,-4.68981345647446,-42.6849878243541));
#62186=CARTESIAN_POINT('Ctrl Pts',(30.1397201818796,-4.72814997521848,-42.0071233145183));
#62187=CARTESIAN_POINT('Ctrl Pts',(30.1453564171527,-4.72259687538629,-41.6016941148366));
#62188=CARTESIAN_POINT('Ctrl Pts',(30.1505950128355,-4.72170855175873,-41.3882525033536));
#62189=CARTESIAN_POINT('Ctrl Pts',(30.2328017368758,-3.32916096729867,-44.6839624953192));
#62190=CARTESIAN_POINT('Ctrl Pts',(30.2436489417997,-3.41950734526527,-44.5586771701456));
#62191=CARTESIAN_POINT('Ctrl Pts',(30.2653294338034,-3.5881581148298,-44.2930363653848));
#62192=CARTESIAN_POINT('Ctrl Pts',(30.2968850270728,-3.81050162309041,-43.8393773369514));
#62193=CARTESIAN_POINT('Ctrl Pts',(30.323941464142,-3.99662817713889,-43.3429163348608));
#62194=CARTESIAN_POINT('Ctrl Pts',(30.3416673422617,-4.13213648741777,-42.8320313927295));
#62195=CARTESIAN_POINT('Ctrl Pts',(30.3472861606247,-4.21721219264274,-42.3278555655397));
#62196=CARTESIAN_POINT('Ctrl Pts',(30.3459387974204,-4.24565277214948,-41.8558873852416));
#62197=CARTESIAN_POINT('Ctrl Pts',(30.3505122427548,-4.23805313453368,-41.5323291092988));
#62198=CARTESIAN_POINT('Ctrl Pts',(30.3527029950573,-4.23407395490341,-41.3712239280006));
#62199=CARTESIAN_POINT('Ctrl Pts',(30.398663884571,-2.85743717368133,-44.0104884857654));
#62200=CARTESIAN_POINT('Ctrl Pts',(30.3986630981354,-2.96388437859647,-43.9092292407707));
#62201=CARTESIAN_POINT('Ctrl Pts',(30.398661526276,-3.16171066484906,-43.6963051155665));
#62202=CARTESIAN_POINT('Ctrl Pts',(30.3986592384637,-3.41706843686797,-43.337730605047));
#62203=CARTESIAN_POINT('Ctrl Pts',(30.3986572768356,-3.62061517441855,-42.9546929593893));
#62204=CARTESIAN_POINT('Ctrl Pts',(30.3986559916642,-3.76282909880814,-42.5571490621633));
#62205=CARTESIAN_POINT('Ctrl Pts',(30.3986555842531,-3.84970356859821,-42.1500300965112));
#62206=CARTESIAN_POINT('Ctrl Pts',(30.3986556819085,-3.88347396446312,-41.7499101949617));
#62207=CARTESIAN_POINT('Ctrl Pts',(30.398655350336,-3.88486988167544,-41.4882309547744));
#62208=CARTESIAN_POINT('Ctrl Pts',(30.3986551915054,-3.88522358228762,-41.3590418045513));
#62209=CARTESIAN_POINT('Ctrl Pts',(30.398651858761,-2.63699697676449,-43.7066150613061));
#62210=CARTESIAN_POINT('Ctrl Pts',(30.3986518588465,-2.74934883792776,-43.6177678850877));
#62211=CARTESIAN_POINT('Ctrl Pts',(30.3986518590175,-2.95693825505661,-43.4289742404701));
#62212=CARTESIAN_POINT('Ctrl Pts',(30.3986518592663,-3.22119811633558,-43.1074575947376));
#62213=CARTESIAN_POINT('Ctrl Pts',(30.3986518594796,-3.42697621789735,-42.7668413533963));
#62214=CARTESIAN_POINT('Ctrl Pts',(30.3986518596194,-3.5696446649021,-42.4134391926654));
#62215=CARTESIAN_POINT('Ctrl Pts',(30.3986518596637,-3.65795536976765,-42.0535198914806));
#62216=CARTESIAN_POINT('Ctrl Pts',(30.3986518596531,-3.6981675536008,-41.6981576853159));
#62217=CARTESIAN_POINT('Ctrl Pts',(30.3986518596891,-3.70681030974132,-41.4667254358864));
#62218=CARTESIAN_POINT('Ctrl Pts',(30.3986518597064,-3.71078433110261,-41.3529502516704));
#62219=CARTESIAN_POINT('Ctrl Pts',(28.9713421449077,-4.15484071011345,-45.9802316563397));
#62220=CARTESIAN_POINT('Ctrl Pts',(29.0423488234915,-4.22776194929331,-45.8581236163827));
#62221=CARTESIAN_POINT('Ctrl Pts',(29.1758177540461,-4.36526149939264,-45.5962740663758));
#62222=CARTESIAN_POINT('Ctrl Pts',(29.355590555862,-4.55377256054864,-45.1293436945079));
#62223=CARTESIAN_POINT('Ctrl Pts',(29.5159861014514,-4.72892682659779,-44.5621427971861));
#62224=CARTESIAN_POINT('Ctrl Pts',(29.6561887373139,-4.88757082686934,-43.8641863510863));
#62225=CARTESIAN_POINT('Ctrl Pts',(29.7663068845244,-5.02269777484098,-43.0229966664014));
#62226=CARTESIAN_POINT('Ctrl Pts',(29.8173556929499,-5.10209517502712,-42.1621298386258));
#62227=CARTESIAN_POINT('Ctrl Pts',(29.8128654224418,-5.11508824168639,-41.662498430186));
#62228=CARTESIAN_POINT('Ctrl Pts',(29.8128654224418,-5.12417432950691,-41.4023069180066));
#62229=CARTESIAN_POINT('Ctrl Pts',(28.9712530860621,-4.15425097234549,-45.980803640016));
#62230=CARTESIAN_POINT('Ctrl Pts',(28.8207408322321,-4.55685208965693,-45.7712914792846));
#62231=CARTESIAN_POINT('Ctrl Pts',(28.6407233034568,-4.87144207610688,-45.5086883262481));
#62232=CARTESIAN_POINT('Ctrl Pts',(28.1039830169902,-5.41823335585511,-44.7322868207987));
#62233=CARTESIAN_POINT('Ctrl Pts',(27.736879645096,-5.61155742761687,-44.2304348126014));
#62234=CARTESIAN_POINT('Ctrl Pts',(27.3953728145821,-5.6271665803443,-43.7834471615669));
#62235=CARTESIAN_POINT('Ctrl Pts',(29.2198784792705,-4.4096461654193,-45.5533582590298));
#62236=CARTESIAN_POINT('Ctrl Pts',(29.0691718676593,-4.73494874504162,-45.3440530569997));
#62237=CARTESIAN_POINT('Ctrl Pts',(28.8992076514897,-5.00404898053767,-45.0708222465897));
#62238=CARTESIAN_POINT('Ctrl Pts',(28.4105332298873,-5.46908296526917,-44.305092640993));
#62239=CARTESIAN_POINT('Ctrl Pts',(28.0872956476499,-5.62472746539855,-43.85329427494));
#62240=CARTESIAN_POINT('Ctrl Pts',(27.7757856298297,-5.63809553218506,-43.4704829285376));
#62241=CARTESIAN_POINT('Ctrl Pts',(29.4229893933588,-4.62305441030287,-45.0240005452034));
#62242=CARTESIAN_POINT('Ctrl Pts',(29.2829176886111,-4.89416658297724,-44.8036716776008));
#62243=CARTESIAN_POINT('Ctrl Pts',(29.1211950208034,-5.12854552787929,-44.506726603018));
#62244=CARTESIAN_POINT('Ctrl Pts',(28.6576770914727,-5.52648972748499,-43.756932107907));
#62245=CARTESIAN_POINT('Ctrl Pts',(28.3641270661008,-5.64074947603735,-43.3944839201853));
#62246=CARTESIAN_POINT('Ctrl Pts',(28.0615581120231,-5.65189375171292,-43.0753536192851));
#62247=CARTESIAN_POINT('Ctrl Pts',(29.666234115851,-4.89925797946221,-43.7995740864014));
#62248=CARTESIAN_POINT('Ctrl Pts',(29.520288227857,-5.10988754560459,-43.610954311709));
#62249=CARTESIAN_POINT('Ctrl Pts',(29.3413531188888,-5.30115121997735,-43.3630597281521));
#62250=CARTESIAN_POINT('Ctrl Pts',(28.8707788959534,-5.59241219898477,-42.8577292784258));
#62251=CARTESIAN_POINT('Ctrl Pts',(28.5913331638414,-5.66657500471885,-42.6549375396967));
#62252=CARTESIAN_POINT('Ctrl Pts',(28.2934455728736,-5.67359111324778,-42.4540224788021));
#62253=CARTESIAN_POINT('Ctrl Pts',(29.7364858213941,-4.98393262836771,-43.3037444829696));
#62254=CARTESIAN_POINT('Ctrl Pts',(29.5836400130603,-5.17826652966409,-43.1416561800767));
#62255=CARTESIAN_POINT('Ctrl Pts',(29.3934097760884,-5.35290805283925,-42.9396595380425));
#62256=CARTESIAN_POINT('Ctrl Pts',(28.914545597699,-5.60890436062202,-42.556163120801));
#62257=CARTESIAN_POINT('Ctrl Pts',(28.6359298287037,-5.67531608539985,-42.4046257393494));
#62258=CARTESIAN_POINT('Ctrl Pts',(28.3394792678468,-5.68088388852593,-42.2451847188017));
#62259=CARTESIAN_POINT('Ctrl Pts',(29.8133356745473,-5.09268370875564,-42.3098183659548));
#62260=CARTESIAN_POINT('Ctrl Pts',(29.6428696821526,-5.26890714023715,-42.2346161681352));
#62261=CARTESIAN_POINT('Ctrl Pts',(29.4326007074611,-5.42150302171943,-42.1442987223378));
#62262=CARTESIAN_POINT('Ctrl Pts',(28.945692162024,-5.63356361768937,-41.983086765676));
#62263=CARTESIAN_POINT('Ctrl Pts',(28.6718018938137,-5.6926665547674,-41.9077733039628));
#62264=CARTESIAN_POINT('Ctrl Pts',(28.3870637544387,-5.69544365829807,-41.8282474638653));
#62265=CARTESIAN_POINT('Ctrl Pts',(29.8130250436417,-5.10811433015714,-41.8576291281877));
#62266=CARTESIAN_POINT('Ctrl Pts',(29.6345226838291,-5.28786056192382,-41.8262871027));
#62267=CARTESIAN_POINT('Ctrl Pts',(29.4176395282638,-5.43776025404275,-41.7873843630935));
#62268=CARTESIAN_POINT('Ctrl Pts',(28.9319666800676,-5.64526365668303,-41.7050869977559));
#62269=CARTESIAN_POINT('Ctrl Pts',(28.6631770095521,-5.70119590646019,-41.6635246285488));
#62270=CARTESIAN_POINT('Ctrl Pts',(28.3888339028412,-5.70261360125438,-41.6229271613449));
#62271=CARTESIAN_POINT('Ctrl Pts',(29.8130320146812,-5.12400998021229,-41.4022392108729));
#62272=CARTESIAN_POINT('Ctrl Pts',(29.6267666977464,-5.31020609783697,-41.4087464361327));
#62273=CARTESIAN_POINT('Ctrl Pts',(29.4032852859872,-5.45904691010859,-41.4139500714422));
#62274=CARTESIAN_POINT('Ctrl Pts',(28.9160890293285,-5.65938728611897,-41.4209582830766));
#62275=CARTESIAN_POINT('Ctrl Pts',(28.6525953155823,-5.70960506476143,-41.4227178415383));
#62276=CARTESIAN_POINT('Ctrl Pts',(28.3892265204835,-5.70960487205526,-41.4227233599211));
#62277=CARTESIAN_POINT('Ctrl Pts',(28.9713421449077,-4.15484071011345,-45.9802316563397));
#62278=CARTESIAN_POINT('Ctrl Pts',(28.8716171057221,-4.42148019755163,-45.8414105196841));
#62279=CARTESIAN_POINT('Ctrl Pts',(28.6519803329804,-4.86271451827169,-45.5304186558462));
#62280=CARTESIAN_POINT('Ctrl Pts',(28.1193317968048,-5.43356822181765,-44.7446793904981));
#62281=CARTESIAN_POINT('Ctrl Pts',(27.6342311625362,-5.61627517431989,-44.095336223089));
#62282=CARTESIAN_POINT('Ctrl Pts',(27.4079357911786,-5.62661787171489,-43.7991601208573));
#62283=CARTESIAN_POINT('Ctrl Pts',(28.9713421449077,-4.15484071011345,-45.9802316563397));
#62284=CARTESIAN_POINT('Ctrl Pts',(28.8575961638158,-4.19619353697852,-46.0428449234443));
#62285=CARTESIAN_POINT('Ctrl Pts',(28.613890335997,-4.27390395694428,-46.1589393539769));
#62286=CARTESIAN_POINT('Ctrl Pts',(28.1802374111404,-4.37907981957193,-46.3109869379916));
#62287=CARTESIAN_POINT('Ctrl Pts',(27.6537716161458,-4.47543130876219,-46.4428241615309));
#62288=CARTESIAN_POINT('Ctrl Pts',(27.0061791597022,-4.5635211105393,-46.5521300885276));
#62289=CARTESIAN_POINT('Ctrl Pts',(26.2279086577383,-4.63771317932853,-46.6321322008335));
#62290=CARTESIAN_POINT('Ctrl Pts',(25.4370498648516,-4.67965435561833,-46.6631989481989));
#62291=CARTESIAN_POINT('Ctrl Pts',(24.9848967344007,-4.68429048232524,-46.6580194010159));
#62292=CARTESIAN_POINT('Ctrl Pts',(24.7499899432434,-4.68429048232524,-46.6580194010159));
#62293=CARTESIAN_POINT('Ctrl Pts',(28.8716171057221,-4.42148019755163,-45.8414105196841));
#62294=CARTESIAN_POINT('Ctrl Pts',(28.7586462448011,-4.45184431627566,-45.9040560883522));
#62295=CARTESIAN_POINT('Ctrl Pts',(28.5157513154159,-4.51051452975224,-46.0206700223005));
#62296=CARTESIAN_POINT('Ctrl Pts',(28.0811043230409,-4.59424871451735,-46.173166915421));
#62297=CARTESIAN_POINT('Ctrl Pts',(27.5534107510632,-4.67506868359513,-46.303391540155));
#62298=CARTESIAN_POINT('Ctrl Pts',(26.9099905159737,-4.75206760250845,-46.4072140786082));
#62299=CARTESIAN_POINT('Ctrl Pts',(26.1550816967108,-4.81726152221929,-46.4770984862173));
#62300=CARTESIAN_POINT('Ctrl Pts',(25.4073658873502,-4.8542387387342,-46.4969135024936));
#62301=CARTESIAN_POINT('Ctrl Pts',(24.9744526270529,-4.86404401973487,-46.4844334277076));
#62302=CARTESIAN_POINT('Ctrl Pts',(24.7499899432434,-4.86842825235462,-46.4801996234806));
#62303=CARTESIAN_POINT('Ctrl Pts',(28.6519803329804,-4.86271451827169,-45.5304186558462));
#62304=CARTESIAN_POINT('Ctrl Pts',(28.5381488219305,-4.88058717344118,-45.5944861906407));
#62305=CARTESIAN_POINT('Ctrl Pts',(28.2919374458199,-4.91710714052683,-45.713023655922));
#62306=CARTESIAN_POINT('Ctrl Pts',(27.8467135894048,-4.97558736464597,-45.8636915119896));
#62307=CARTESIAN_POINT('Ctrl Pts',(27.308734416927,-5.03735156303561,-45.9849065009814));
#62308=CARTESIAN_POINT('Ctrl Pts',(26.6741803050057,-5.09732634227253,-46.0706534249432));
#62309=CARTESIAN_POINT('Ctrl Pts',(25.9816240447748,-5.14341724262542,-46.1162870745236));
#62310=CARTESIAN_POINT('Ctrl Pts',(25.3349733761585,-5.16909991984851,-46.1140673484981));
#62311=CARTESIAN_POINT('Ctrl Pts',(24.9507463997492,-5.18297047670004,-46.0892256501714));
#62312=CARTESIAN_POINT('Ctrl Pts',(24.7499899432434,-5.19092072626847,-46.0771818766609));
#62313=CARTESIAN_POINT('Ctrl Pts',(28.1193317968048,-5.43356822181765,-44.7446793904981));
#62314=CARTESIAN_POINT('Ctrl Pts',(27.9955890034297,-5.43915223611502,-44.8181501022774));
#62315=CARTESIAN_POINT('Ctrl Pts',(27.7298268842677,-5.45129228157375,-44.9527890387701));
#62316=CARTESIAN_POINT('Ctrl Pts',(27.2706936986668,-5.46971141658503,-45.1224398327795));
#62317=CARTESIAN_POINT('Ctrl Pts',(26.7658445260791,-5.48449827642842,-45.2574496185097));
#62318=CARTESIAN_POINT('Ctrl Pts',(26.2383530012778,-5.49194402189169,-45.3533540308766));
#62319=CARTESIAN_POINT('Ctrl Pts',(25.7196896253219,-5.49272504682602,-45.4072263828531));
#62320=CARTESIAN_POINT('Ctrl Pts',(25.2317163767366,-5.49499219949256,-45.4108836247413));
#62321=CARTESIAN_POINT('Ctrl Pts',(24.9087969608006,-5.50221274101825,-45.383821343492));
#62322=CARTESIAN_POINT('Ctrl Pts',(24.7499899432434,-5.50584325366743,-45.369854299192));
#62323=CARTESIAN_POINT('Ctrl Pts',(27.6342311625362,-5.61627517431989,-44.095336223089));
#62324=CARTESIAN_POINT('Ctrl Pts',(27.5207966295176,-5.61319846462666,-44.1834416611425));
#62325=CARTESIAN_POINT('Ctrl Pts',(27.2795398833652,-5.60750263239382,-44.3465489556191));
#62326=CARTESIAN_POINT('Ctrl Pts',(26.8761240294065,-5.60036182475503,-44.551034931808));
#62327=CARTESIAN_POINT('Ctrl Pts',(26.4501529993327,-5.59489560171958,-44.7075670791519));
#62328=CARTESIAN_POINT('Ctrl Pts',(26.0087967112768,-5.59123102292669,-44.8125068856404));
#62329=CARTESIAN_POINT('Ctrl Pts',(25.5705314382684,-5.58929894827021,-44.8678342648648));
#62330=CARTESIAN_POINT('Ctrl Pts',(25.1452261287929,-5.58894106245,-44.8780827738588));
#62331=CARTESIAN_POINT('Ctrl Pts',(24.8795460225475,-5.58934151670378,-44.8666152644193));
#62332=CARTESIAN_POINT('Ctrl Pts',(24.7499899432434,-5.58955422217591,-44.8605241766446));
#62333=CARTESIAN_POINT('Ctrl Pts',(27.4079357911786,-5.62661787171489,-43.7991601208573));
#62334=CARTESIAN_POINT('Ctrl Pts',(27.2996017229564,-5.62347285079504,-43.8892217364982));
#62335=CARTESIAN_POINT('Ctrl Pts',(27.0687430817774,-5.61766846452419,-44.0554376119022));
#62336=CARTESIAN_POINT('Ctrl Pts',(26.6860833941887,-5.6104701163471,-44.2615713335198));
#62337=CARTESIAN_POINT('Ctrl Pts',(26.2894897667484,-5.60503768897152,-44.417135699788));
#62338=CARTESIAN_POINT('Ctrl Pts',(25.8834477071522,-5.60136519201796,-44.522302252731));
#62339=CARTESIAN_POINT('Ctrl Pts',(25.4869044312579,-5.59927551773043,-44.5821426949076));
#62340=CARTESIAN_POINT('Ctrl Pts',(25.1026237735484,-5.59850172539594,-44.6043012081863));
#62341=CARTESIAN_POINT('Ctrl Pts',(24.8652877267118,-5.59848785200554,-44.6046984901075));
#62342=CARTESIAN_POINT('Ctrl Pts',(24.7499899432434,-5.59848785200554,-44.6046984901075));
#62343=CARTESIAN_POINT('Ctrl Pts',(-28.1743945326274,-4.15445365127091,
-45.9802776032727));
#62344=CARTESIAN_POINT('Ctrl Pts',(-28.0415397704295,-4.20273186495262,
-46.0532732689991));
#62345=CARTESIAN_POINT('Ctrl Pts',(-27.7529036689717,-4.29246218427902,
-46.1875873650759));
#62346=CARTESIAN_POINT('Ctrl Pts',(-27.2252998733751,-4.41233931399236,
-46.3590818590146));
#62347=CARTESIAN_POINT('Ctrl Pts',(-26.5589525188185,-4.52093539447706,
-46.5014189990048));
#62348=CARTESIAN_POINT('Ctrl Pts',(-25.7045502651493,-4.61699240158714,
-46.6129464728302));
#62349=CARTESIAN_POINT('Ctrl Pts',(-24.7568402910957,-4.67791885115921,
-46.6644174581807));
#62350=CARTESIAN_POINT('Ctrl Pts',(-24.2267038614795,-4.68429096658488,
-46.6580189148564));
#62351=CARTESIAN_POINT('Ctrl Pts',(-23.9526237444767,-4.68429048227005,
-46.6580194010714));
#62352=CARTESIAN_POINT('Ctrl Pts',(-28.0083800506949,-3.98472342860408,
-46.2651766893061));
#62353=CARTESIAN_POINT('Ctrl Pts',(-27.8740902594215,-4.03583250422276,
-46.3220444514354));
#62354=CARTESIAN_POINT('Ctrl Pts',(-27.5835025699383,-4.13024657576765,
-46.4281222279099));
#62355=CARTESIAN_POINT('Ctrl Pts',(-27.0592254030322,-4.253665424636,-46.5653611303902));
#62356=CARTESIAN_POINT('Ctrl Pts',(-26.3990763823198,-4.36163614102531,
-46.6847878844561));
#62357=CARTESIAN_POINT('Ctrl Pts',(-25.5778707678167,-4.45220470780423,
-46.7812048566331));
#62358=CARTESIAN_POINT('Ctrl Pts',(-24.69931400691,-4.50550629066893,-46.8280576568189));
#62359=CARTESIAN_POINT('Ctrl Pts',(-24.2084407566267,-4.5052676322685,-46.8308999563108));
#62360=CARTESIAN_POINT('Ctrl Pts',(-23.9526279086724,-4.50015154612911,
-46.8358403046828));
#62361=CARTESIAN_POINT('Ctrl Pts',(-27.6454255565195,-3.61822654782395,
-46.7356513957477));
#62362=CARTESIAN_POINT('Ctrl Pts',(-27.5101450898927,-3.67353621947157,
-46.7702209657597));
#62363=CARTESIAN_POINT('Ctrl Pts',(-27.2197277183171,-3.77359334647829,
-46.8353494728829));
#62364=CARTESIAN_POINT('Ctrl Pts',(-26.6904458177455,-3.8965133683876,-46.9285560823589));
#62365=CARTESIAN_POINT('Ctrl Pts',(-26.0446590689717,-3.99562925029472,
-47.0171611050533));
#62366=CARTESIAN_POINT('Ctrl Pts',(-25.2996199452848,-4.07183227799421,
-47.0883437469814));
#62367=CARTESIAN_POINT('Ctrl Pts',(-24.5762888068351,-4.11139208607804,
-47.1240820818019));
#62368=CARTESIAN_POINT('Ctrl Pts',(-24.1704942009897,-4.10049103222024,
-47.1352916683931));
#62369=CARTESIAN_POINT('Ctrl Pts',(-23.9526365609493,-4.08612237267043,
-47.1440720837492));
#62370=CARTESIAN_POINT('Ctrl Pts',(-26.7499369531286,-2.73284894129041,
-47.3177543903426));
#62371=CARTESIAN_POINT('Ctrl Pts',(-26.618484933459,-2.79999350725618,-47.329860186307));
#62372=CARTESIAN_POINT('Ctrl Pts',(-26.3401646515321,-2.92305308525147,
-47.3542001682662));
#62373=CARTESIAN_POINT('Ctrl Pts',(-25.8764865895504,-3.08315346249774,
-47.3877171887877));
#62374=CARTESIAN_POINT('Ctrl Pts',(-25.3800946329018,-3.22335126579463,
-47.4122271022926));
#62375=CARTESIAN_POINT('Ctrl Pts',(-24.8867919272611,-3.33620237006877,
-47.4224611156918));
#62376=CARTESIAN_POINT('Ctrl Pts',(-24.4312368190809,-3.39672596935759,
-47.4234856016174));
#62377=CARTESIAN_POINT('Ctrl Pts',(-24.1146385366805,-3.3846611136907,-47.4304553241973));
#62378=CARTESIAN_POINT('Ctrl Pts',(-23.9526492964088,-3.36822547892614,
-47.4341198997621));
#62379=CARTESIAN_POINT('Ctrl Pts',(-26.1048345953855,-2.09946072138773,
-47.5000069247928));
#62380=CARTESIAN_POINT('Ctrl Pts',(-26.0065333577637,-2.18196768383312,
-47.5000064648123));
#62381=CARTESIAN_POINT('Ctrl Pts',(-25.800656745925,-2.33639369754255,-47.5000055399741));
#62382=CARTESIAN_POINT('Ctrl Pts',(-25.4644875766693,-2.53336299613872,
-47.5000042664381));
#62383=CARTESIAN_POINT('Ctrl Pts',(-25.1046232226938,-2.69079966404788,
-47.5000033351375));
#62384=CARTESIAN_POINT('Ctrl Pts',(-24.7282144260485,-2.80191534203182,
-47.5000029462685));
#62385=CARTESIAN_POINT('Ctrl Pts',(-24.3432850754902,-2.86041137755644,
-47.5000029073335));
#62386=CARTESIAN_POINT('Ctrl Pts',(-24.0833830636395,-2.86338801557936,
-47.500002642509));
#62387=CARTESIAN_POINT('Ctrl Pts',(-23.9526564229215,-2.85627592177755,
-47.5000025032676));
#62388=CARTESIAN_POINT('Ctrl Pts',(-25.8255598227753,-1.82449028407016,
-47.4999999996053));
#62389=CARTESIAN_POINT('Ctrl Pts',(-25.743836213328,-1.90621732246653,-47.4999999996315));
#62390=CARTESIAN_POINT('Ctrl Pts',(-25.5696817494888,-2.05895116989927,
-47.4999999996842));
#62391=CARTESIAN_POINT('Ctrl Pts',(-25.2807836395681,-2.2519898953693,-47.4999999997568));
#62392=CARTESIAN_POINT('Ctrl Pts',(-24.9691685750232,-2.40566370782005,
-47.4999999998099));
#62393=CARTESIAN_POINT('Ctrl Pts',(-24.6401608657527,-2.51734868872554,
-47.4999999998321));
#62394=CARTESIAN_POINT('Ctrl Pts',(-24.2993809668571,-2.58513606181828,
-47.4999999998343));
#62395=CARTESIAN_POINT('Ctrl Pts',(-24.0682366100576,-2.60028653296724,
-47.4999999998494));
#62396=CARTESIAN_POINT('Ctrl Pts',(-23.9526598764523,-2.60028619224117,
-47.4999999998574));
#62397=CARTESIAN_POINT('Ctrl Pts',(-28.1743642471084,-4.15446465662211,
-45.9802942431255));
#62398=CARTESIAN_POINT('Ctrl Pts',(-28.0415178371918,-4.20273868344881,
-46.0532834753538));
#62399=CARTESIAN_POINT('Ctrl Pts',(-27.7528903047877,-4.29246522076215,
-46.1875917090249));
#62400=CARTESIAN_POINT('Ctrl Pts',(-27.2252998733751,-4.41233931399236,
-46.3590818590146));
#62401=CARTESIAN_POINT('Ctrl Pts',(-26.5589525188185,-4.52093539447706,
-46.5014189990048));
#62402=CARTESIAN_POINT('Ctrl Pts',(-25.7045502651493,-4.61699240158714,
-46.6129464728302));
#62403=CARTESIAN_POINT('Ctrl Pts',(-24.7568642965532,-4.67791730789456,
-46.6644161544226));
#62404=CARTESIAN_POINT('Ctrl Pts',(-24.2267441461228,-4.68429048232525,
-46.658019401016));
#62405=CARTESIAN_POINT('Ctrl Pts',(-23.9526862231059,-4.68429048232525,
-46.658019401016));
#62406=CARTESIAN_POINT('Ctrl Pts',(-28.1743845310407,-4.15444451380776,
-45.9802938510508));
#62407=CARTESIAN_POINT('Ctrl Pts',(-28.0239662327248,-4.5562744096424,-45.770662867489));
#62408=CARTESIAN_POINT('Ctrl Pts',(-27.8440843332863,-4.87221485276229,
-45.5071853309381));
#62409=CARTESIAN_POINT('Ctrl Pts',(-27.3077887668826,-5.41828417266974,
-44.7309958270117));
#62410=CARTESIAN_POINT('Ctrl Pts',(-26.9408513201047,-5.6116096897588,-44.2289382206683));
#62411=CARTESIAN_POINT('Ctrl Pts',(-26.5993640052882,-5.62721713548427,
-43.7819994517742));
#62412=CARTESIAN_POINT('Ctrl Pts',(-27.7758424414643,-4.29927118976155,
-46.1992654484761));
#62413=CARTESIAN_POINT('Ctrl Pts',(-27.6294058632249,-4.6432554864109,-45.9898156534009));
#62414=CARTESIAN_POINT('Ctrl Pts',(-27.4385022883885,-4.9363075818828,-45.7316367913797));
#62415=CARTESIAN_POINT('Ctrl Pts',(-26.8818958186298,-5.43618279520072,
-44.9912119276557));
#62416=CARTESIAN_POINT('Ctrl Pts',(-26.5340036161549,-5.60095563277346,
-44.5340304949903));
#62417=CARTESIAN_POINT('Ctrl Pts',(-26.2192995847206,-5.61620280595295,
-44.0974085819741));
#62418=CARTESIAN_POINT('Ctrl Pts',(-27.2880000377305,-4.41650622713603,
-46.3693577218308));
#62419=CARTESIAN_POINT('Ctrl Pts',(-27.129874206259,-4.72952493390889,-46.1644037501256));
#62420=CARTESIAN_POINT('Ctrl Pts',(-26.9035309644531,-5.00862043302229,
-45.9036982562722));
#62421=CARTESIAN_POINT('Ctrl Pts',(-26.3224861905822,-5.46201159265254,
-45.1848242211559));
#62422=CARTESIAN_POINT('Ctrl Pts',(-26.0273817534384,-5.59283507812681,
-44.76657275465));
#62423=CARTESIAN_POINT('Ctrl Pts',(-25.7484018003353,-5.60815870039456,
-44.3277616261791));
#62424=CARTESIAN_POINT('Ctrl Pts',(-26.1474278621667,-4.56999841292369,
-46.5597582966138));
#62425=CARTESIAN_POINT('Ctrl Pts',(-26.0053042439337,-4.85290751842636,
-46.3398958764726));
#62426=CARTESIAN_POINT('Ctrl Pts',(-25.8100733013621,-5.10399359374922,
-46.0585304012547));
#62427=CARTESIAN_POINT('Ctrl Pts',(-25.4042149193646,-5.48089654592409,
-45.3510253992429));
#62428=CARTESIAN_POINT('Ctrl Pts',(-25.2304800029144,-5.58639231032524,
-44.9510694852588));
#62429=CARTESIAN_POINT('Ctrl Pts',(-25.0463793498825,-5.60166161228461,
-44.5138138868969));
#62430=CARTESIAN_POINT('Ctrl Pts',(-25.6904267672973,-4.61619484458816,
-46.6104944312376));
#62431=CARTESIAN_POINT('Ctrl Pts',(-25.5667209123238,-4.89063411932259,
-46.3819675299886));
#62432=CARTESIAN_POINT('Ctrl Pts',(-25.4049022985395,-5.13054801855974,
-46.091536960616));
#62433=CARTESIAN_POINT('Ctrl Pts',(-25.0949737267796,-5.48331125401308,
-45.3850825435056));
#62434=CARTESIAN_POINT('Ctrl Pts',(-24.9624859959764,-5.58520178367202,
-44.9851617080403));
#62435=CARTESIAN_POINT('Ctrl Pts',(-24.8154387440702,-5.60038050470345,
-44.5505000080737));
#62436=CARTESIAN_POINT('Ctrl Pts',(-24.7734507596426,-4.67509171666673,
-46.6618395869866));
#62437=CARTESIAN_POINT('Ctrl Pts',(-24.7152209855025,-4.93948287216199,
-46.4137913613563));
#62438=CARTESIAN_POINT('Ctrl Pts',(-24.6427822134942,-5.16481442376585,
-46.1071246594779));
#62439=CARTESIAN_POINT('Ctrl Pts',(-24.5098560611525,-5.48825404686418,
-45.4024439607228));
#62440=CARTESIAN_POINT('Ctrl Pts',(-24.4400967994443,-5.58449444879262,
-45.0054171288027));
#62441=CARTESIAN_POINT('Ctrl Pts',(-24.365317519179,-5.59905515225119,-44.5884531365856));
#62442=CARTESIAN_POINT('Ctrl Pts',(-24.3637539051847,-4.68428113910705,
-46.6580286734948));
#62443=CARTESIAN_POINT('Ctrl Pts',(-24.3361744114045,-4.95057691481987,
-46.4008718380424));
#62444=CARTESIAN_POINT('Ctrl Pts',(-24.3027988862631,-5.17485893326147,
-46.0878727619643));
#62445=CARTESIAN_POINT('Ctrl Pts',(-24.2298643848234,-5.49320579066943,
-45.3836925705631));
#62446=CARTESIAN_POINT('Ctrl Pts',(-24.190746582199,-5.58494920046336,-44.9923947447791));
#62447=CARTESIAN_POINT('Ctrl Pts',(-24.1530950909579,-5.59899199604068,
-44.5902616938262));
#62448=CARTESIAN_POINT('Ctrl Pts',(-23.9526557937481,-4.6842802596336,-46.658029272898));
#62449=CARTESIAN_POINT('Ctrl Pts',(-23.9526578353307,-4.96215508640333,
-46.3896912480015));
#62450=CARTESIAN_POINT('Ctrl Pts',(-23.9526603059705,-5.18742825974258,
-46.0671139974532));
#62451=CARTESIAN_POINT('Ctrl Pts',(-23.9526657049366,-5.50003742332094,
-45.3606031824548));
#62452=CARTESIAN_POINT('Ctrl Pts',(-23.9526686006237,-5.58549076506902,
-44.9768863635618));
#62453=CARTESIAN_POINT('Ctrl Pts',(-23.9526713877812,-5.59897183177887,
-44.5908391227347));
#62454=CARTESIAN_POINT('Ctrl Pts',(-28.1743642471084,-4.15446465662211,
-45.9802942431255));
#62455=CARTESIAN_POINT('Ctrl Pts',(-28.1530444551996,-4.21141787668105,
-45.9505817685342));
#62456=CARTESIAN_POINT('Ctrl Pts',(-28.1312304733978,-4.266270561209,-45.9200253281113));
#62457=CARTESIAN_POINT('Ctrl Pts',(-28.1087274735704,-4.31937490385866,
-45.8883408350759));
#62458=CARTESIAN_POINT('Ctrl Pts',(-28.087035574733,-4.37056514682253,-45.8577983819403));
#62459=CARTESIAN_POINT('Ctrl Pts',(-28.0647039463534,-4.42013019547302,
-45.8262083908294));
#62460=CARTESIAN_POINT('Ctrl Pts',(-28.0415450412284,-4.46834726538314,
-45.7932922584274));
#62461=CARTESIAN_POINT('Ctrl Pts',(-28.019128636659,-4.51501844178057,-45.7614314542657));
#62462=CARTESIAN_POINT('Ctrl Pts',(-27.9959375743709,-4.56042620912817,
-45.7283287166597));
#62463=CARTESIAN_POINT('Ctrl Pts',(-27.9717826391829,-4.60479326180693,
-45.6936997982132));
#62464=CARTESIAN_POINT('Ctrl Pts',(-27.9487633193594,-4.64707445061134,
-45.6606989169167));
#62465=CARTESIAN_POINT('Ctrl Pts',(-27.9248689045792,-4.68841004731205,
-45.6263123133576));
#62466=CARTESIAN_POINT('Ctrl Pts',(-27.8999131149268,-4.72897285915016,
-45.5902588629256));
#62467=CARTESIAN_POINT('Ctrl Pts',(-27.8749573252745,-4.76953567098826,
-45.5542054124936));
#62468=CARTESIAN_POINT('Ctrl Pts',(-27.8489406425383,-4.80932542728052,
-45.5164857547502));
#62469=CARTESIAN_POINT('Ctrl Pts',(-27.8216478903373,-4.84849943424625,
-45.4767752884563));
#62470=CARTESIAN_POINT('Ctrl Pts',(-27.7720260606535,-4.91972295495875,
-45.4045764138029));
#62471=CARTESIAN_POINT('Ctrl Pts',(-27.7188446561763,-4.98770182397405,
-45.32714223766));
#62472=CARTESIAN_POINT('Ctrl Pts',(-27.6614386401928,-5.05298525071444,
-45.2437105004836));
#62473=CARTESIAN_POINT('Ctrl Pts',(-27.6338580692517,-5.08435050314727,
-45.2036259395452));
#62474=CARTESIAN_POINT('Ctrl Pts',(-27.6053027522227,-5.11509344929074,
-45.1621575527754));
#62475=CARTESIAN_POINT('Ctrl Pts',(-27.5757014177609,-5.1452742103921,-45.1192242855736));
#62476=CARTESIAN_POINT('Ctrl Pts',(-27.5211106546251,-5.20093355178661,
-45.0400467801311));
#62477=CARTESIAN_POINT('Ctrl Pts',(-27.462527704793,-5.25314800994816,-44.9563335332115));
#62478=CARTESIAN_POINT('Ctrl Pts',(-27.4010556437276,-5.30113489722917,
-44.8695939215372));
#62479=CARTESIAN_POINT('Ctrl Pts',(-27.3645960444127,-5.32959632592239,
-44.818147924257));
#62480=CARTESIAN_POINT('Ctrl Pts',(-27.3271197117487,-5.35657113876865,
-44.7656367514464));
#62481=CARTESIAN_POINT('Ctrl Pts',(-27.2888527817058,-5.3819013229132,-44.7123695587472));
#62482=CARTESIAN_POINT('Ctrl Pts',(-27.2422401171522,-5.41275583293756,
-44.6474851851584));
#62483=CARTESIAN_POINT('Ctrl Pts',(-27.1941761469575,-5.44136156862317,
-44.5810572049633));
#62484=CARTESIAN_POINT('Ctrl Pts',(-27.1451178875056,-5.46730722863591,
-44.5137182071686));
#62485=CARTESIAN_POINT('Ctrl Pts',(-27.0935973980563,-5.49455509918559,
-44.4429994706263));
#62486=CARTESIAN_POINT('Ctrl Pts',(-27.0409811896814,-5.51886797020095,
-44.3712772397694));
#62487=CARTESIAN_POINT('Ctrl Pts',(-26.9878268093151,-5.53980534786007,
-44.2993150443659));
#62488=CARTESIAN_POINT('Ctrl Pts',(-26.9365613079956,-5.55999870078065,
-44.2299100772118));
#62489=CARTESIAN_POINT('Ctrl Pts',(-26.8847963389877,-5.57705161818801,
-44.1602834011927));
#62490=CARTESIAN_POINT('Ctrl Pts',(-26.8330420167139,-5.59061398189807,
-44.0911266336166));
#62491=CARTESIAN_POINT('Ctrl Pts',(-26.7854218407806,-5.60309298109216,
-44.0274941234365));
#62492=CARTESIAN_POINT('Ctrl Pts',(-26.7378113815391,-5.61261682922828,
-43.964260328965));
#62493=CARTESIAN_POINT('Ctrl Pts',(-26.6906040270828,-5.61895470410901,
-43.9019535511374));
#62494=CARTESIAN_POINT('Ctrl Pts',(-26.6641212564168,-5.62251017738028,
-43.8670001815375));
#62495=CARTESIAN_POINT('Ctrl Pts',(-26.6377652153915,-5.62506377013138,
-43.8323382869237));
#62496=CARTESIAN_POINT('Ctrl Pts',(-26.6116036016211,-5.62658119349708,
-43.7980580905253));
#62497=CARTESIAN_POINT('Ctrl Pts',(-28.1743527424852,-4.15438904165125,
-45.9803677409058));
#62498=CARTESIAN_POINT('Ctrl Pts',(-28.2455127798909,-4.22714359683683,
-45.8582556837731));
#62499=CARTESIAN_POINT('Ctrl Pts',(-28.3786706406699,-4.36499752060658,
-45.5963179166618));
#62500=CARTESIAN_POINT('Ctrl Pts',(-28.557593700839,-4.55458676053456,-45.129216842536));
#62501=CARTESIAN_POINT('Ctrl Pts',(-28.7189613131951,-4.72859581065916,
-44.5623395104926));
#62502=CARTESIAN_POINT('Ctrl Pts',(-28.8588879439456,-4.88755055362444,
-43.8640909357405));
#62503=CARTESIAN_POINT('Ctrl Pts',(-28.9689573974291,-5.02275711562489,
-43.0230916327011));
#62504=CARTESIAN_POINT('Ctrl Pts',(-29.0201180911824,-5.10201858919709,
-42.1620417639212));
#62505=CARTESIAN_POINT('Ctrl Pts',(-29.015582595175,-5.115067275075,-41.6625001682699));
#62506=CARTESIAN_POINT('Ctrl Pts',(-29.0155831047637,-5.1241529397599,-41.4023061710602));
#62507=CARTESIAN_POINT('Ctrl Pts',(-28.0746701416388,-4.42069299838423,
-45.8414448749073));
#62508=CARTESIAN_POINT('Ctrl Pts',(-28.1458172429648,-4.47923246403627,
-45.7190260854193));
#62509=CARTESIAN_POINT('Ctrl Pts',(-28.2799830116805,-4.59121891644634,
-45.4563781741825));
#62510=CARTESIAN_POINT('Ctrl Pts',(-28.4616116585686,-4.74703350863192,
-44.9892810105729));
#62511=CARTESIAN_POINT('Ctrl Pts',(-28.6247786255762,-4.89223235111266,
-44.4248045414525));
#62512=CARTESIAN_POINT('Ctrl Pts',(-28.762697404984,-5.02917374743914,-43.7360081840001));
#62513=CARTESIAN_POINT('Ctrl Pts',(-28.8647709786656,-5.146695469625,-42.9291995861544));
#62514=CARTESIAN_POINT('Ctrl Pts',(-28.9050223196089,-5.21794054255189,
-42.1239864797347));
#62515=CARTESIAN_POINT('Ctrl Pts',(-28.895102536039,-5.23597435368818,-41.6524774380494));
#62516=CARTESIAN_POINT('Ctrl Pts',(-28.8921644334687,-5.24750018247772,
-41.4066135516906));
#62517=CARTESIAN_POINT('Ctrl Pts',(-27.8551252543316,-4.86364276170759,
-45.5292624405721));
#62518=CARTESIAN_POINT('Ctrl Pts',(-27.928732075739,-4.90121158924429,-45.4059756101557));
#62519=CARTESIAN_POINT('Ctrl Pts',(-28.0681411503658,-4.973796703311,-45.1419174091847));
#62520=CARTESIAN_POINT('Ctrl Pts',(-28.2560156061502,-5.07942783825588,
-44.6705570182635));
#62521=CARTESIAN_POINT('Ctrl Pts',(-28.4197917910379,-5.18599487222853,
-44.1019887567208));
#62522=CARTESIAN_POINT('Ctrl Pts',(-28.546729925891,-5.28952214500528,-43.4373030359403));
#62523=CARTESIAN_POINT('Ctrl Pts',(-28.6254225393005,-5.37612075597257,
-42.7125246618398));
#62524=CARTESIAN_POINT('Ctrl Pts',(-28.6409827577105,-5.42909139025979,
-42.0343197685143));
#62525=CARTESIAN_POINT('Ctrl Pts',(-28.6211850081006,-5.44897749331747,
-41.6282900274379));
#62526=CARTESIAN_POINT('Ctrl Pts',(-28.6128482146179,-5.46169917320289,
-41.4140935452711));
#62527=CARTESIAN_POINT('Ctrl Pts',(-27.3228496422134,-5.4332656053375,-44.7440444097979));
#62528=CARTESIAN_POINT('Ctrl Pts',(-27.4101887015575,-5.44784534540332,
-44.6188010418875));
#62529=CARTESIAN_POINT('Ctrl Pts',(-27.572347805041,-5.47758612985441,-44.3528894662924));
#62530=CARTESIAN_POINT('Ctrl Pts',(-27.7823675305771,-5.52339773576453,
-43.8989256173544));
#62531=CARTESIAN_POINT('Ctrl Pts',(-27.9534015603093,-5.56652877003741,
-43.4022446876749));
#62532=CARTESIAN_POINT('Ctrl Pts',(-28.0730620660437,-5.60142749927804,
-42.8895269417906));
#62533=CARTESIAN_POINT('Ctrl Pts',(-28.1412167819145,-5.62454143429405,
-42.3837404225444));
#62534=CARTESIAN_POINT('Ctrl Pts',(-28.1534520823518,-5.63988819142697,
-41.9089379964168));
#62535=CARTESIAN_POINT('Ctrl Pts',(-28.1345204004934,-5.65581698973947,
-41.5835994423031));
#62536=CARTESIAN_POINT('Ctrl Pts',(-28.1249211613101,-5.66368205861549,
-41.4211469430539));
#62537=CARTESIAN_POINT('Ctrl Pts',(-26.8378351290611,-5.61632285098764,
-44.0942364059834));
#62538=CARTESIAN_POINT('Ctrl Pts',(-26.9410109195815,-5.61989014019528,
-43.9920657129669));
#62539=CARTESIAN_POINT('Ctrl Pts',(-27.1322280010647,-5.62740381152385,
-43.7768684556882));
#62540=CARTESIAN_POINT('Ctrl Pts',(-27.3758459796147,-5.64002286366726,
-43.4154564871842));
#62541=CARTESIAN_POINT('Ctrl Pts',(-27.566198681029,-5.65349006021037,-43.0297637476487));
#62542=CARTESIAN_POINT('Ctrl Pts',(-27.6951553374356,-5.66747900005268,
-42.6291447897186));
#62543=CARTESIAN_POINT('Ctrl Pts',(-27.7678390681661,-5.68176779118506,
-42.2199583224138));
#62544=CARTESIAN_POINT('Ctrl Pts',(-27.7878003641664,-5.69583460090589,
-41.8171396381742));
#62545=CARTESIAN_POINT('Ctrl Pts',(-27.7800161186191,-5.70504603352099,
-41.5533511592283));
#62546=CARTESIAN_POINT('Ctrl Pts',(-27.7758608874705,-5.70960657663734,
-41.4227506625617));
#62547=CARTESIAN_POINT('Ctrl Pts',(-26.6115262407716,-5.62665693102569,
-43.798041585521));
#62548=CARTESIAN_POINT('Ctrl Pts',(-26.7204080630672,-5.62980042353976,
-43.7080237391603));
#62549=CARTESIAN_POINT('Ctrl Pts',(-26.9211820040202,-5.6364885414715,-43.5165011030173));
#62550=CARTESIAN_POINT('Ctrl Pts',(-27.1737071073238,-5.64782408967228,
-43.1918934779396));
#62551=CARTESIAN_POINT('Ctrl Pts',(-27.3669801973751,-5.65982045807763,
-42.8483624375104));
#62552=CARTESIAN_POINT('Ctrl Pts',(-27.4973854690288,-5.67226528067772,
-42.4919893479129));
#62553=CARTESIAN_POINT('Ctrl Pts',(-27.572911773183,-5.68491186602788,-42.1298385274443));
#62554=CARTESIAN_POINT('Ctrl Pts',(-27.6007984371106,-5.69741849263302,
-41.7716956000874));
#62555=CARTESIAN_POINT('Ctrl Pts',(-27.6013171513747,-5.70558018011837,
-41.5379754506968));
#62556=CARTESIAN_POINT('Ctrl Pts',(-27.6013178720528,-5.70960392163323,
-41.422750569847));
#62557=CARTESIAN_POINT('Ctrl Pts',(-28.1743642471084,-4.15446465662211,
-45.9802942431255));
#62558=CARTESIAN_POINT('Ctrl Pts',(-28.2455134509874,-4.22720590406098,
-45.8581962104476));
#62559=CARTESIAN_POINT('Ctrl Pts',(-28.3786615712373,-4.36504527332651,
-45.5962726487089));
#62560=CARTESIAN_POINT('Ctrl Pts',(-28.5575770563189,-4.55462013287473,
-45.1291925757685));
#62561=CARTESIAN_POINT('Ctrl Pts',(-28.7189449806899,-4.72862418705461,
-44.5623156600193));
#62562=CARTESIAN_POINT('Ctrl Pts',(-28.8588712632197,-4.88757511269143,
-43.8640687244226));
#62563=CARTESIAN_POINT('Ctrl Pts',(-28.9689393300835,-5.02277860794817,
-43.0230753505351));
#62564=CARTESIAN_POINT('Ctrl Pts',(-29.0200981320082,-5.1020386913679,-42.1620351646048));
#62565=CARTESIAN_POINT('Ctrl Pts',(-29.0155617023044,-5.11508824168639,
-41.662498430186));
#62566=CARTESIAN_POINT('Ctrl Pts',(-29.0155617023044,-5.12417432950691,
-41.4023069180066));
#62567=CARTESIAN_POINT('Ctrl Pts',(-28.1737968424483,-4.15436847017028,
-45.9808604133672));
#62568=CARTESIAN_POINT('Ctrl Pts',(-28.5749651302699,-4.00865132222379,
-45.7605477245718));
#62569=CARTESIAN_POINT('Ctrl Pts',(-28.8866307436205,-3.83405869696027,
-45.4846036511687));
#62570=CARTESIAN_POINT('Ctrl Pts',(-29.4195418592369,-3.31313563082286,
-44.6726720297966));
#62571=CARTESIAN_POINT('Ctrl Pts',(-29.6013481399313,-2.95633361673358,
-44.1503546586997));
#62572=CARTESIAN_POINT('Ctrl Pts',(-29.6013481399313,-2.62368716883365,
-43.6917873808297));
#62573=CARTESIAN_POINT('Ctrl Pts',(-28.2984310520196,-4.28175299482374,
-45.7670956078021));
#62574=CARTESIAN_POINT('Ctrl Pts',(-28.6601090677208,-4.13630196519018,
-45.5464067237367));
#62575=CARTESIAN_POINT('Ctrl Pts',(-28.9480839952408,-3.96716093333019,
-45.2651092723055));
#62576=CARTESIAN_POINT('Ctrl Pts',(-29.4386212450475,-3.47144179551008,
-44.4591248394426));
#62577=CARTESIAN_POINT('Ctrl Pts',(-29.6013481399313,-3.13692149973622,
-43.9631769583918));
#62578=CARTESIAN_POINT('Ctrl Pts',(-29.6013481399313,-2.81977934301927,
-43.5373967495166));
#62579=CARTESIAN_POINT('Ctrl Pts',(-28.409347007265,-4.39780368209173,-45.5265978474744));
#62580=CARTESIAN_POINT('Ctrl Pts',(-28.73779401888,-4.25524250963926,-45.304073698837));
#62581=CARTESIAN_POINT('Ctrl Pts',(-29.0052941368223,-4.09112779061242,
-45.016669910384));
#62582=CARTESIAN_POINT('Ctrl Pts',(-29.4575292585498,-3.61628494440998,
-44.2185227614491));
#62583=CARTESIAN_POINT('Ctrl Pts',(-29.6013481399313,-3.3016211625671,-43.7554746993527));
#62584=CARTESIAN_POINT('Ctrl Pts',(-29.6013481399313,-2.9957861600241,-43.3607315073429));
#62585=CARTESIAN_POINT('Ctrl Pts',(-28.6131918323414,-4.6145508122598,-44.9514631084429));
#62586=CARTESIAN_POINT('Ctrl Pts',(-28.8844157369791,-4.47676073923692,
-44.7280913390913));
#62587=CARTESIAN_POINT('Ctrl Pts',(-29.1137443318718,-4.31749176258141,
-44.4350799509784));
#62588=CARTESIAN_POINT('Ctrl Pts',(-29.4932540168197,-3.86760263903479,
-43.6885468329941));
#62589=CARTESIAN_POINT('Ctrl Pts',(-29.6013481399313,-3.58041834891916,
-43.3115795326447));
#62590=CARTESIAN_POINT('Ctrl Pts',(-29.6013481399313,-3.28672902008372,
-42.9851904265704));
#62591=CARTESIAN_POINT('Ctrl Pts',(-28.7066152817473,-4.71532224747492,
-44.6158149892261));
#62592=CARTESIAN_POINT('Ctrl Pts',(-28.9525924956936,-4.57937948090701,
-44.3937870437794));
#62593=CARTESIAN_POINT('Ctrl Pts',(-29.1657786573654,-4.41959447044375,
-44.0988211719385));
#62594=CARTESIAN_POINT('Ctrl Pts',(-29.5100482320083,-3.9728469557507,-43.398880501926));
#62595=CARTESIAN_POINT('Ctrl Pts',(-29.6013481399313,-3.69306384524193,
-43.0759004169168));
#62596=CARTESIAN_POINT('Ctrl Pts',(-29.6013481399313,-3.40061937522796,
-42.7863203614298));
#62597=CARTESIAN_POINT('Ctrl Pts',(-28.8686705471849,-4.89950063404951,
-43.799516701416));
#62598=CARTESIAN_POINT('Ctrl Pts',(-29.074036490561,-4.75947198328958,-43.5979333415297));
#62599=CARTESIAN_POINT('Ctrl Pts',(-29.2581180572812,-4.58812401259837,
-43.3356162884678));
#62600=CARTESIAN_POINT('Ctrl Pts',(-29.5340663718468,-4.13369809727807,
-42.8006637649776));
#62601=CARTESIAN_POINT('Ctrl Pts',(-29.6013481399313,-3.86097566014497,
-42.5857537690355));
#62602=CARTESIAN_POINT('Ctrl Pts',(-29.6013481399313,-3.56985495379626,
-42.3750437516643));
#62603=CARTESIAN_POINT('Ctrl Pts',(-28.9388203977397,-4.98430780311384,
-43.303797067712));
#62604=CARTESIAN_POINT('Ctrl Pts',(-29.1281444761217,-4.83686628862318,
-43.1284633198264));
#62605=CARTESIAN_POINT('Ctrl Pts',(-29.2965347866662,-4.6532828274792,-42.9118567224568));
#62606=CARTESIAN_POINT('Ctrl Pts',(-29.5402378088104,-4.18742407170603,
-42.5002125487754));
#62607=CARTESIAN_POINT('Ctrl Pts',(-29.6013481399313,-3.91407901453768,
-42.3370801798904));
#62608=CARTESIAN_POINT('Ctrl Pts',(-29.6013481399313,-3.62314918653402,
-42.1679008396618));
#62609=CARTESIAN_POINT('Ctrl Pts',(-29.0157370573808,-5.09297757429016,
-42.3098099415349));
#62610=CARTESIAN_POINT('Ctrl Pts',(-29.1892465582971,-4.92544626902493,
-42.2210350008998));
#62611=CARTESIAN_POINT('Ctrl Pts',(-29.338669095863,-4.71864277136165,-42.1165931695613));
#62612=CARTESIAN_POINT('Ctrl Pts',(-29.5449553690785,-4.23800111576965,
-41.9295062372608));
#62613=CARTESIAN_POINT('Ctrl Pts',(-29.6013481399313,-3.96699553489184,
-41.8429165979046));
#62614=CARTESIAN_POINT('Ctrl Pts',(-29.6013481399313,-3.685201818274,-41.7538589140807));
#62615=CARTESIAN_POINT('Ctrl Pts',(-29.0154062524866,-5.10842883346424,
-41.8576513847879));
#62616=CARTESIAN_POINT('Ctrl Pts',(-29.1939472461997,-4.9313903373875,-41.8126421874943));
#62617=CARTESIAN_POINT('Ctrl Pts',(-29.3423964762572,-4.71621264093597,
-41.760062683682));
#62618=CARTESIAN_POINT('Ctrl Pts',(-29.5469005840405,-4.23399099555019,
-41.6528010042095));
#62619=CARTESIAN_POINT('Ctrl Pts',(-29.6013481399313,-3.9668755957206,-41.6001554838773));
#62620=CARTESIAN_POINT('Ctrl Pts',(-29.6013481399313,-3.69410708320758,
-41.5502648500516));
#62621=CARTESIAN_POINT('Ctrl Pts',(-29.0153995143785,-5.12433797550524,
-41.4022674553572));
#62622=CARTESIAN_POINT('Ctrl Pts',(-29.2017070512281,-4.93818706424365,
-41.3957707698999));
#62623=CARTESIAN_POINT('Ctrl Pts',(-29.3506372742508,-4.7148433488202,-41.3879759013138));
#62624=CARTESIAN_POINT('Ctrl Pts',(-29.5510995512677,-4.22794525098879,
-41.3709820055105));
#62625=CARTESIAN_POINT('Ctrl Pts',(-29.6013481399313,-3.96461154590936,
-41.3617904824703));
#62626=CARTESIAN_POINT('Ctrl Pts',(-29.6013481399313,-3.70140250557903,
-41.3526030202845));
#62627=CARTESIAN_POINT('Ctrl Pts',(-28.1743642471084,-4.15446465662211,
-45.9802942431255));
#62628=CARTESIAN_POINT('Ctrl Pts',(-28.4400570669415,-4.05791660296874,
-45.834315778669));
#62629=CARTESIAN_POINT('Ctrl Pts',(-28.8781013839688,-3.84491737863751,
-45.5077484060845));
#62630=CARTESIAN_POINT('Ctrl Pts',(-29.4357679763022,-3.32819307067322,
-44.6848118321908));
#62631=CARTESIAN_POINT('Ctrl Pts',(-29.6013481399313,-2.85635868255202,
-44.0117772828199));
#62632=CARTESIAN_POINT('Ctrl Pts',(-29.6013481399313,-2.6359352250674,-43.7079274185093));
#62633=CARTESIAN_POINT('Ctrl Pts',(-28.1743642471084,-4.15446465662211,
-45.9802942431255));
#62634=CARTESIAN_POINT('Ctrl Pts',(-28.2170833945864,-4.04034567190323,
-46.0398300767506));
#62635=CARTESIAN_POINT('Ctrl Pts',(-28.2974096046137,-3.79626198414332,
-46.1500758286736));
#62636=CARTESIAN_POINT('Ctrl Pts',(-28.4063036403993,-3.36296916462669,
-46.2942101684386));
#62637=CARTESIAN_POINT('Ctrl Pts',(-28.5062486064823,-2.83813276304571,
-46.4189453170127));
#62638=CARTESIAN_POINT('Ctrl Pts',(-28.5977720214337,-2.1940691124003,-46.5219803548518));
#62639=CARTESIAN_POINT('Ctrl Pts',(-28.6749545510468,-1.42034395494325,
-46.5973927383875));
#62640=CARTESIAN_POINT('Ctrl Pts',(-28.718243930165,-0.634257135649819,
-46.6264441908428));
#62641=CARTESIAN_POINT('Ctrl Pts',(-28.7226684834909,-0.184801300279979,
-46.6213203435596));
#62642=CARTESIAN_POINT('Ctrl Pts',(-28.7226684834909,0.0483465458770604,
-46.6213203435596));
#62643=CARTESIAN_POINT('Ctrl Pts',(-28.4400570669415,-4.05791660296874,
-45.834315778669));
#62644=CARTESIAN_POINT('Ctrl Pts',(-28.4719308638975,-3.94436416880813,
-45.8941101361756));
#62645=CARTESIAN_POINT('Ctrl Pts',(-28.5335017258617,-3.70069601351212,
-46.0052018209864));
#62646=CARTESIAN_POINT('Ctrl Pts',(-28.6213949194975,-3.26583066581668,
-46.1499980880444));
#62647=CARTESIAN_POINT('Ctrl Pts',(-28.7062490548975,-2.73921104516246,
-46.2731214974797));
#62648=CARTESIAN_POINT('Ctrl Pts',(-28.7870555428385,-2.09875917508556,
-46.3705360417596));
#62649=CARTESIAN_POINT('Ctrl Pts',(-28.8554127458364,-1.34767658885627,
-46.435712379129));
#62650=CARTESIAN_POINT('Ctrl Pts',(-28.8937360657207,-0.604260182432346,
-46.4533305766175));
#62651=CARTESIAN_POINT('Ctrl Pts',(-28.9033809839517,-0.174197323829384,
-46.4406078430988));
#62652=CARTESIAN_POINT('Ctrl Pts',(-28.9077886059142,0.0483465458770604,
-46.4362002211364));
#62653=CARTESIAN_POINT('Ctrl Pts',(-28.8781013839688,-3.84491737863751,
-45.5077484060845));
#62654=CARTESIAN_POINT('Ctrl Pts',(-28.8978034627537,-3.73015251126704,
-45.5692200652263));
#62655=CARTESIAN_POINT('Ctrl Pts',(-28.9378550704036,-3.48249721713207,
-45.6825600176956));
#62656=CARTESIAN_POINT('Ctrl Pts',(-29.001403671262,-3.03600723703342,-45.8255938148922));
#62657=CARTESIAN_POINT('Ctrl Pts',(-29.0679786754164,-2.49801591359591,
-45.9395043602049));
#62658=CARTESIAN_POINT('Ctrl Pts',(-29.1321771075155,-1.8652065277271,-46.0186325541397));
#62659=CARTESIAN_POINT('Ctrl Pts',(-29.1812540477338,-1.17487344867423,
-46.0596930714572));
#62660=CARTESIAN_POINT('Ctrl Pts',(-29.2078639796634,-0.53149907266496,
-46.0552377322314));
#62661=CARTESIAN_POINT('Ctrl Pts',(-29.2214124118879,-0.150280616018437,
-46.0297412363909));
#62662=CARTESIAN_POINT('Ctrl Pts',(-29.2292701949363,0.0483465458770621,
-46.0172360096789));
#62663=CARTESIAN_POINT('Ctrl Pts',(-29.4357679763022,-3.32819307067322,
-44.6848118321908));
#62664=CARTESIAN_POINT('Ctrl Pts',(-29.44393727139,-3.20262655557714,-44.7561426976259));
#62665=CARTESIAN_POINT('Ctrl Pts',(-29.4609589316136,-2.93366955969115,
-44.886438599312));
#62666=CARTESIAN_POINT('Ctrl Pts',(-29.4858661632201,-2.47020580346233,
-45.0502523928348));
#62667=CARTESIAN_POINT('Ctrl Pts',(-29.5060128387318,-1.96238191723093,
-45.1804657079524));
#62668=CARTESIAN_POINT('Ctrl Pts',(-29.517272603033,-1.4335732618643,-45.2728473375074));
#62669=CARTESIAN_POINT('Ctrl Pts',(-29.5200965184712,-0.914521578858908,
-45.3249656050081));
#62670=CARTESIAN_POINT('Ctrl Pts',(-29.5225716857133,-0.428440810432596,
-45.3276179115175));
#62671=CARTESIAN_POINT('Ctrl Pts',(-29.5291312776296,-0.108446918177729,
-45.2997724567063));
#62672=CARTESIAN_POINT('Ctrl Pts',(-29.5324175165593,0.0483465458770599,
-45.2853736344194));
#62673=CARTESIAN_POINT('Ctrl Pts',(-29.6013481399313,-2.85635868255202,
-44.0117772828199));
#62674=CARTESIAN_POINT('Ctrl Pts',(-29.6013481399313,-2.74007114416543,
-44.0985727210825));
#62675=CARTESIAN_POINT('Ctrl Pts',(-29.6013481399313,-2.49360595220488,
-44.2590004444084));
#62676=CARTESIAN_POINT('Ctrl Pts',(-29.6013481399313,-2.08295835771681,
-44.4601528838579));
#62677=CARTESIAN_POINT('Ctrl Pts',(-29.6013481399313,-1.65183454539683,
-44.6138627132224));
#62678=CARTESIAN_POINT('Ctrl Pts',(-29.6013481399313,-1.20710263332071,
-44.7164857265745));
#62679=CARTESIAN_POINT('Ctrl Pts',(-29.6013481399313,-0.767332526875877,
-44.7703830734733));
#62680=CARTESIAN_POINT('Ctrl Pts',(-29.6013481399313,-0.342864125655062,
-44.7797452912939));
#62681=CARTESIAN_POINT('Ctrl Pts',(-29.6013481399313,-0.0795771618797042,
-44.7680327065563));
#62682=CARTESIAN_POINT('Ctrl Pts',(-29.6013481399313,0.0483465458770604,
-44.7617993877992));
#62683=CARTESIAN_POINT('Ctrl Pts',(-29.6013481399313,-2.6359352250674,-43.7079274185093));
#62684=CARTESIAN_POINT('Ctrl Pts',(-29.6013481399313,-2.52427815908221,
-43.7967841119521));
#62685=CARTESIAN_POINT('Ctrl Pts',(-29.6013481399313,-2.28728399990895,
-43.9604671637106));
#62686=CARTESIAN_POINT('Ctrl Pts',(-29.6013481399313,-1.89609655254803,
-44.1634497021603));
#62687=CARTESIAN_POINT('Ctrl Pts',(-29.6013481399313,-1.49341883520138,
-44.3162989463143));
#62688=CARTESIAN_POINT('Ctrl Pts',(-29.6013481399313,-1.08307878817148,
-44.4193430855295));
#62689=CARTESIAN_POINT('Ctrl Pts',(-29.6013481399313,-0.684614198643948,
-44.4779826265355));
#62690=CARTESIAN_POINT('Ctrl Pts',(-29.6013481399313,-0.300681852939805,
-44.4995886926004));
#62691=CARTESIAN_POINT('Ctrl Pts',(-29.6013481399313,-0.0655013436062912,
-44.5));
#62692=CARTESIAN_POINT('Ctrl Pts',(-29.6013481399313,0.0483465458770604,
-44.5));
#62693=CARTESIAN_POINT('Origin',(-4.80712114119042E-32,-35.6,-19.6));
#62694=CARTESIAN_POINT('',(-4.80712114119042E-32,-35.6,-37.126));
#62695=CARTESIAN_POINT('Origin',(-4.80712114119042E-32,-35.6,-19.6));
#62696=CARTESIAN_POINT('',(-2.14631598018565E-15,-35.6,-37.126));
#62697=CARTESIAN_POINT('Origin',(-4.80712114119042E-32,-35.6,-19.6));
#62698=CARTESIAN_POINT('',(-4.80712114119042E-32,-35.6,-38.426));
#62699=CARTESIAN_POINT('',(-2.30552006407481E-15,-35.6,-38.426));
#62700=CARTESIAN_POINT('Origin',(-4.80712114119042E-32,-35.6,-19.6));
#62701=CARTESIAN_POINT('Origin',(-6.58205817793769E-31,-35.6,-19.6846161493097));
#62702=CARTESIAN_POINT('',(0.,0.,0.));
#62703=CARTESIAN_POINT('',(0.,0.,0.));
#62704=UNCERTAINTY_MEASURE_WITH_UNIT(LENGTH_MEASURE(0.01),#62712,
'DISTANCE_ACCURACY_VALUE',
'Maximum model space distance between geometric entities at asserted c
onnectivities');
#62705=UNCERTAINTY_MEASURE_WITH_UNIT(LENGTH_MEASURE(0.01),#62712,
'DISTANCE_ACCURACY_VALUE',
'Maximum model space distance between geometric entities at asserted c
onnectivities');
#62706=UNCERTAINTY_MEASURE_WITH_UNIT(LENGTH_MEASURE(0.01),#62712,
'DISTANCE_ACCURACY_VALUE',
'Maximum model space distance between geometric entities at asserted c
onnectivities');
#62707=UNCERTAINTY_MEASURE_WITH_UNIT(LENGTH_MEASURE(0.01),#62712,
'DISTANCE_ACCURACY_VALUE',
'Maximum model space distance between geometric entities at asserted c
onnectivities');
#62708=(
GEOMETRIC_REPRESENTATION_CONTEXT(3)
GLOBAL_UNCERTAINTY_ASSIGNED_CONTEXT((#62704))
GLOBAL_UNIT_ASSIGNED_CONTEXT((#62712,#62714,#62715))
REPRESENTATION_CONTEXT('','3D')
);
#62709=(
GEOMETRIC_REPRESENTATION_CONTEXT(3)
GLOBAL_UNCERTAINTY_ASSIGNED_CONTEXT((#62705))
GLOBAL_UNIT_ASSIGNED_CONTEXT((#62712,#62714,#62715))
REPRESENTATION_CONTEXT('','3D')
);
#62710=(
GEOMETRIC_REPRESENTATION_CONTEXT(3)
GLOBAL_UNCERTAINTY_ASSIGNED_CONTEXT((#62706))
GLOBAL_UNIT_ASSIGNED_CONTEXT((#62712,#62714,#62715))
REPRESENTATION_CONTEXT('','3D')
);
#62711=(
GEOMETRIC_REPRESENTATION_CONTEXT(3)
GLOBAL_UNCERTAINTY_ASSIGNED_CONTEXT((#62707))
GLOBAL_UNIT_ASSIGNED_CONTEXT((#62712,#62714,#62715))
REPRESENTATION_CONTEXT('','3D')
);
#62712=(
LENGTH_UNIT()
NAMED_UNIT(*)
SI_UNIT(.MILLI.,.METRE.)
);
#62713=(
LENGTH_UNIT()
NAMED_UNIT(*)
SI_UNIT($,.METRE.)
);
#62714=(
NAMED_UNIT(*)
PLANE_ANGLE_UNIT()
SI_UNIT($,.RADIAN.)
);
#62715=(
NAMED_UNIT(*)
SI_UNIT($,.STERADIAN.)
SOLID_ANGLE_UNIT()
);
#62716=SHAPE_DEFINITION_REPRESENTATION(#62719,#62724);
#62717=SHAPE_DEFINITION_REPRESENTATION(#62720,#62725);
#62718=SHAPE_DEFINITION_REPRESENTATION(#62721,#62726);
#62719=PRODUCT_DEFINITION_SHAPE('',$,#62728);
#62720=PRODUCT_DEFINITION_SHAPE('',$,#62729);
#62721=PRODUCT_DEFINITION_SHAPE('',$,#62730);
#62722=PRODUCT_DEFINITION_SHAPE($,$,#17);
#62723=PRODUCT_DEFINITION_SHAPE($,$,#18);
#62724=SHAPE_REPRESENTATION('',(#14024,#15212),#62708);
#62725=SHAPE_REPRESENTATION('',(#14025,#15211),#62709);
#62726=SHAPE_REPRESENTATION('',(#14026),#62710);
#62727=PRODUCT_DEFINITION_CONTEXT('part definition',#62738,'design');
#62728=PRODUCT_DEFINITION('MIT PAPR 3.6F','MIT PAPR 3.6F v4',#62731,#62727);
#62729=PRODUCT_DEFINITION('Case Components','Case Components',#62732,#62727);
#62730=PRODUCT_DEFINITION('bottom with gasket recess 200926',
'bottom with gasket recess 200926 v2',#62733,#62727);
#62731=PRODUCT_DEFINITION_FORMATION('',$,#62740);
#62732=PRODUCT_DEFINITION_FORMATION('',$,#62741);
#62733=PRODUCT_DEFINITION_FORMATION('',$,#62742);
#62734=PRODUCT_RELATED_PRODUCT_CATEGORY('MIT PAPR 3.6F v4',
'MIT PAPR 3.6F v4',(#62740));
#62735=PRODUCT_RELATED_PRODUCT_CATEGORY('Case Components',
'Case Components',(#62741));
#62736=PRODUCT_RELATED_PRODUCT_CATEGORY(
'bottom with gasket recess 200926 v2',
'bottom with gasket recess 200926 v2',(#62742));
#62737=APPLICATION_PROTOCOL_DEFINITION('international standard',
'automotive_design',2009,#62738);
#62738=APPLICATION_CONTEXT(
'Core Data for Automotive Mechanical Design Process');
#62739=PRODUCT_CONTEXT('part definition',#62738,'mechanical');
#62740=PRODUCT('MIT PAPR 3.6F','MIT PAPR 3.6F v4',$,(#62739));
#62741=PRODUCT('Case Components','Case Components',$,(#62739));
#62742=PRODUCT('bottom with gasket recess 200926',
'bottom with gasket recess 200926 v2',$,(#62739));
#62743=PRESENTATION_STYLE_ASSIGNMENT((#62745));
#62744=PRESENTATION_STYLE_ASSIGNMENT((#62746));
#62745=SURFACE_STYLE_USAGE(.BOTH.,#62747);
#62746=SURFACE_STYLE_USAGE(.BOTH.,#62748);
#62747=SURFACE_SIDE_STYLE('',(#62749));
#62748=SURFACE_SIDE_STYLE('',(#62750));
#62749=SURFACE_STYLE_FILL_AREA(#62751);
#62750=SURFACE_STYLE_FILL_AREA(#62752);
#62751=FILL_AREA_STYLE('Steel - Satin',(#62753));
#62752=FILL_AREA_STYLE('Plastic - Matte (Black)',(#62754));
#62753=FILL_AREA_STYLE_COLOUR('Steel - Satin',#62755);
#62754=FILL_AREA_STYLE_COLOUR('Plastic - Matte (Black)',#62756);
#62755=COLOUR_RGB('Steel - Satin',0.627450980392157,0.627450980392157,0.627450980392157);
#62756=COLOUR_RGB('Plastic - Matte (Black)',0.0980392156862745,0.0980392156862745,
0.0980392156862745);
ENDSEC;
END-ISO-10303-21;
```
