## Supplementary Material 4 for "De novo Powered Air-Purifying Respirator Design and Fabrication for Pandemic Response": Hood Coupler.step

```
ISO-10303-21;
HEADER;
/* Generated by software containing ST-Developer
 * from STEP Tools, Inc. (www.steptools.com) 
 */

FILE_DESCRIPTION(
/* description */ (''),
/* implementation_level */ '2;1');

FILE_NAME(
/* name */ 'C:/Users/ferro/Desktop/VHA IE threaded hood coupler.step',
/* time_stamp */ '2020-10-06T23:20:43-04:00',
/* author */ (''),
/* organization */ (''),
/* preprocessor_version */ 'ST-DEVELOPER v18.1',
/* originating_system */ 'Autodesk Translation Framework v9.3.0.1241',
/* authorisation */ '');

FILE_SCHEMA (('AUTOMOTIVE_DESIGN { 1 0 10303 214 3 1 1 }'));
ENDSEC;

DATA;
#10=MECHANICAL_DESIGN_GEOMETRIC_PRESENTATION_REPRESENTATION('',(#13),#5697);
#11=SHAPE_REPRESENTATION_RELATIONSHIP('SRR','None',#5703,#12);
#12=ADVANCED_BREP_SHAPE_REPRESENTATION('',(#14),#5696);
#13=STYLED_ITEM('',(#5712),#14);
#14=MANIFOLD_SOLID_BREP('Body1',#817);
#15=CONICAL_SURFACE('',#904,0.0192,0.5350759333);
#16=CONICAL_SURFACE('',#926,0.0192,0.7853981634);
#17=CONICAL_SURFACE('',#927,0.0192,0.7853981634);
#18=CONICAL_SURFACE('',#933,0.0151796573249756,0.0261799387799149);
#19=(
BOUNDED_SURFACE()
B_SPLINE_SURFACE(2,2,((#1577,#1578,#1579),(#1580,#1581,#1582),(#1583,#1584,
#1585)),.UNSPECIFIED.,.F.,.F.,.F.)
B_SPLINE_SURFACE_WITH_KNOTS((3,3),(3,3),(4.80489964707583E-14,1.57079632679496),
(-0.649891931585207,0.649891931585207),.UNSPECIFIED.)
GEOMETRIC_REPRESENTATION_ITEM()
RATIONAL_B_SPLINE_SURFACE(((1.,0.796149195435806,1.),(0.707106781186549,
0.562962494928874,0.707106781186549),(1.,0.796149195435806,1.)))
REPRESENTATION_ITEM('')
SURFACE()
);
#20=(
BOUNDED_SURFACE()
B_SPLINE_SURFACE(2,2,((#1593,#1594,#1595),(#1596,#1597,#1598),(#1599,#1600,
#1601)),.UNSPECIFIED.,.F.,.F.,.F.)
B_SPLINE_SURFACE_WITH_KNOTS((3,3),(3,3),(9.91418985977133E-14,1.57079632679513),
(-0.296830906025637,1.00295295708489),.UNSPECIFIED.)
GEOMETRIC_REPRESENTATION_ITEM()
RATIONAL_B_SPLINE_SURFACE(((1.,0.796149195453925,1.),(0.707106781186515,
0.562962494941659,0.707106781186515),(1.,0.796149195453925,1.)))
REPRESENTATION_ITEM('')
SURFACE()
);
#21=(
BOUNDED_SURFACE()
B_SPLINE_SURFACE(2,2,((#1611,#1612,#1613),(#1614,#1615,#1616),(#1617,#1618,
#1619)),.UNSPECIFIED.,.F.,.F.,.F.)
B_SPLINE_SURFACE_WITH_KNOTS((3,3),(3,3),(-1.33195564292615E-17,1.57079632679503),
(-0.296830906063883,1.00295295710721),.UNSPECIFIED.)
GEOMETRIC_REPRESENTATION_ITEM()
RATIONAL_B_SPLINE_SURFACE(((1.,0.7961491954356,1.),(0.707106781186489,0.56296249492868,
0.707106781186489),(1.,0.7961491954356,1.)))
REPRESENTATION_ITEM('')
SURFACE()
);
#22=(
BOUNDED_SURFACE()
B_SPLINE_SURFACE(2,2,((#1709,#1710,#1711),(#1712,#1713,#1714),(#1715,#1716,
#1717)),.UNSPECIFIED.,.F.,.F.,.F.)
B_SPLINE_SURFACE_WITH_KNOTS((3,3),(3,3),(1.80183736787628E-14,1.57079632679505),
(-1.00295295708488,0.296830906025966),.UNSPECIFIED.)
GEOMETRIC_REPRESENTATION_ITEM()
RATIONAL_B_SPLINE_SURFACE(((1.,0.796149195453828,1.),(0.707106781186491,
0.562962494941571,0.707106781186491),(1.,0.796149195453828,1.)))
REPRESENTATION_ITEM('')
SURFACE()
);
#23=(
BOUNDED_SURFACE()
B_SPLINE_SURFACE(2,2,((#1775,#1776,#1777),(#1778,#1779,#1780),(#1781,#1782,
#1783)),.UNSPECIFIED.,.F.,.F.,.F.)
B_SPLINE_SURFACE_WITH_KNOTS((3,3),(3,3),(4.72923193636956E-15,1.57079632679523),
(-1.00295295710691,0.296830906035863),.UNSPECIFIED.)
GEOMETRIC_REPRESENTATION_ITEM()
RATIONAL_B_SPLINE_SURFACE(((1.,0.79614919544417,1.),(0.707106781186393,
0.562962494934664,0.707106781186393),(1.,0.79614919544417,1.)))
REPRESENTATION_ITEM('')
SURFACE()
);
#24=(
BOUNDED_SURFACE()
B_SPLINE_SURFACE(2,2,((#1785,#1786,#1787),(#1788,#1789,#1790),(#1791,#1792,
#1793)),.UNSPECIFIED.,.F.,.F.,.F.)
B_SPLINE_SURFACE_WITH_KNOTS((3,3),(3,3),(4.72923193636946E-15,1.57079632679514),
(-0.649891931571391,0.649891931571392),.UNSPECIFIED.)
GEOMETRIC_REPRESENTATION_ITEM()
RATIONAL_B_SPLINE_SURFACE(((1.,0.796149195444166,1.),(0.707106781186458,
0.562962494934712,0.707106781186458),(1.,0.796149195444166,1.)))
REPRESENTATION_ITEM('')
SURFACE()
);
#25=(
BOUNDED_SURFACE()
B_SPLINE_SURFACE(2,2,((#1797,#1798,#1799),(#1800,#1801,#1802),(#1803,#1804,
#1805)),.UNSPECIFIED.,.F.,.F.,.F.)
B_SPLINE_SURFACE_WITH_KNOTS((3,3),(3,3),(9.43865227662066E-14,1.57079632679493),
(-0.649891931560246,0.649891931560246),.UNSPECIFIED.)
GEOMETRIC_REPRESENTATION_ITEM()
RATIONAL_B_SPLINE_SURFACE(((1.,0.79614919545091,1.),(0.707106781186572,
0.562962494939572,0.707106781186572),(1.,0.79614919545091,1.)))
REPRESENTATION_ITEM('')
SURFACE()
);
#26=(
BOUNDED_SURFACE()
B_SPLINE_SURFACE(2,2,((#5674,#5675,#5676),(#5677,#5678,#5679),(#5680,#5681,
#5682)),.UNSPECIFIED.,.F.,.F.,.F.)
B_SPLINE_SURFACE_WITH_KNOTS((3,3),(3,3),(3.30336850777353E-14,1.57079632679511),
(-0.649891931555665,0.649891931555665),.UNSPECIFIED.)
GEOMETRIC_REPRESENTATION_ITEM()
RATIONAL_B_SPLINE_SURFACE(((1.,0.796149195453682,1.),(0.707106781186497,
0.562962494941472,0.707106781186497),(1.,0.796149195453682,1.)))
REPRESENTATION_ITEM('')
SURFACE()
);
#27=LINE('',#1552,#44);
#28=LINE('',#1555,#45);
#29=LINE('',#1591,#46);
#30=LINE('',#1610,#47);
#31=LINE('',#1626,#48);
#32=LINE('',#1725,#49);
#33=LINE('',#1750,#50);
#34=LINE('',#1753,#51);
#35=LINE('',#1757,#52);
#36=LINE('',#1761,#53);
#37=LINE('',#1768,#54);
#38=LINE('',#1772,#55);
#39=LINE('',#1812,#56);
#40=LINE('',#3390,#57);
#41=LINE('',#5684,#58);
#42=LINE('',#5688,#59);
#43=LINE('',#5691,#60);
#44=VECTOR('',#977,1.);
#45=VECTOR('',#980,1.);
#46=VECTOR('',#1013,1.);
#47=VECTOR('',#1026,1.);
#48=VECTOR('',#1035,0.021082);
#49=VECTOR('',#1052,1.);
#50=VECTOR('',#1085,1.);
#51=VECTOR('',#1088,0.003175);
#52=VECTOR('',#1093,0.003175);
#53=VECTOR('',#1098,0.0192);
#54=VECTOR('',#1107,1.);
#55=VECTOR('',#1112,1.);
#56=VECTOR('',#1135,0.0192);
#57=VECTOR('',#1146,0.01);
#58=VECTOR('',#1161,0.0151796573249756);
#59=VECTOR('',#1166,0.017526);
#60=VECTOR('',#1169,0.018826);
#61=CYLINDRICAL_SURFACE('',#847,0.000635);
#62=CYLINDRICAL_SURFACE('',#865,0.01016);
#63=CYLINDRICAL_SURFACE('',#870,0.03175);
#64=CYLINDRICAL_SURFACE('',#874,0.021082);
#65=CYLINDRICAL_SURFACE('',#883,0.000635);
#66=CYLINDRICAL_SURFACE('',#898,0.000635);
#67=CYLINDRICAL_SURFACE('',#900,0.003175);
#68=CYLINDRICAL_SURFACE('',#902,0.003175);
#69=CYLINDRICAL_SURFACE('',#907,0.01016);
#70=CYLINDRICAL_SURFACE('',#909,0.000635);
#71=CYLINDRICAL_SURFACE('',#911,0.03175);
#72=CYLINDRICAL_SURFACE('',#921,0.0192);
#73=CYLINDRICAL_SURFACE('',#934,0.017526);
#74=CYLINDRICAL_SURFACE('',#936,0.018826);
#75=TOROIDAL_SURFACE('',#838,0.0161925499493034,0.001);
#76=TOROIDAL_SURFACE('',#842,0.01066,0.0005);
#77=TOROIDAL_SURFACE('',#850,0.03125,0.0005);
#78=TOROIDAL_SURFACE('',#876,0.01066,0.0005);
#79=TOROIDAL_SURFACE('',#881,0.03125,0.0005);
#80=TOROIDAL_SURFACE('',#885,0.0104775,0.0003175);
#81=TOROIDAL_SURFACE('',#888,0.0314325,0.0003175);
#82=TOROIDAL_SURFACE('',#915,0.0314325,0.0003175);
#83=TOROIDAL_SURFACE('',#918,0.0104775,0.0003175);
#84=FACE_BOUND('',#148,.T.);
#85=FACE_BOUND('',#154,.T.);
#86=FACE_BOUND('',#161,.T.);
#87=FACE_BOUND('',#162,.T.);
#88=FACE_BOUND('',#170,.T.);
#89=FACE_BOUND('',#200,.T.);
#90=PLANE('',#835);
#91=PLANE('',#855);
#92=PLANE('',#891);
#93=PLANE('',#919);
#94=PLANE('',#920);
#95=PLANE('',#929);
#96=PLANE('',#938);
#97=FACE_OUTER_BOUND('',#146,.T.);
#98=FACE_OUTER_BOUND('',#147,.T.);
#99=FACE_OUTER_BOUND('',#149,.T.);
#100=FACE_OUTER_BOUND('',#150,.T.);
#101=FACE_OUTER_BOUND('',#151,.T.);
#102=FACE_OUTER_BOUND('',#152,.T.);
#103=FACE_OUTER_BOUND('',#153,.T.);
#104=FACE_OUTER_BOUND('',#155,.T.);
#105=FACE_OUTER_BOUND('',#156,.T.);
#106=FACE_OUTER_BOUND('',#157,.T.);
#107=FACE_OUTER_BOUND('',#158,.T.);
#108=FACE_OUTER_BOUND('',#159,.T.);
#109=FACE_OUTER_BOUND('',#160,.T.);
#110=FACE_OUTER_BOUND('',#163,.T.);
#111=FACE_OUTER_BOUND('',#164,.T.);
#112=FACE_OUTER_BOUND('',#165,.T.);
#113=FACE_OUTER_BOUND('',#166,.T.);
#114=FACE_OUTER_BOUND('',#167,.T.);
#115=FACE_OUTER_BOUND('',#168,.T.);
#116=FACE_OUTER_BOUND('',#169,.T.);
#117=FACE_OUTER_BOUND('',#171,.T.);
#118=FACE_OUTER_BOUND('',#172,.T.);
#119=FACE_OUTER_BOUND('',#173,.T.);
#120=FACE_OUTER_BOUND('',#174,.T.);
#121=FACE_OUTER_BOUND('',#175,.T.);
#122=FACE_OUTER_BOUND('',#176,.T.);
#123=FACE_OUTER_BOUND('',#177,.T.);
#124=FACE_OUTER_BOUND('',#178,.T.);
#125=FACE_OUTER_BOUND('',#179,.T.);
#126=FACE_OUTER_BOUND('',#180,.T.);
#127=FACE_OUTER_BOUND('',#181,.T.);
#128=FACE_OUTER_BOUND('',#182,.T.);
#129=FACE_OUTER_BOUND('',#183,.T.);
#130=FACE_OUTER_BOUND('',#184,.T.);
#131=FACE_OUTER_BOUND('',#185,.T.);
#132=FACE_OUTER_BOUND('',#186,.T.);
#133=FACE_OUTER_BOUND('',#187,.T.);
#134=FACE_OUTER_BOUND('',#188,.T.);
#135=FACE_OUTER_BOUND('',#189,.T.);
#136=FACE_OUTER_BOUND('',#190,.T.);
#137=FACE_OUTER_BOUND('',#191,.T.);
#138=FACE_OUTER_BOUND('',#192,.T.);
#139=FACE_OUTER_BOUND('',#193,.T.);
#140=FACE_OUTER_BOUND('',#194,.T.);
#141=FACE_OUTER_BOUND('',#195,.T.);
#142=FACE_OUTER_BOUND('',#196,.T.);
#143=FACE_OUTER_BOUND('',#197,.T.);
#144=FACE_OUTER_BOUND('',#198,.T.);
#145=FACE_OUTER_BOUND('',#199,.T.);
#146=EDGE_LOOP('',(#513,#514,#515,#516,#517,#518,#519,#520,#521));
#147=EDGE_LOOP('',(#522));
#148=EDGE_LOOP('',(#523));
#149=EDGE_LOOP('',(#524,#525,#526,#527,#528));
#150=EDGE_LOOP('',(#529,#530,#531,#532));
#151=EDGE_LOOP('',(#533,#534,#535,#536));
#152=EDGE_LOOP('',(#537,#538,#539,#540));
#153=EDGE_LOOP('',(#541,#542,#543,#544,#545,#546,#547,#548));
#154=EDGE_LOOP('',(#549));
#155=EDGE_LOOP('',(#550,#551,#552,#553));
#156=EDGE_LOOP('',(#554,#555,#556,#557));
#157=EDGE_LOOP('',(#558,#559,#560,#561));
#158=EDGE_LOOP('',(#562,#563,#564,#565));
#159=EDGE_LOOP('',(#566,#567,#568,#569));
#160=EDGE_LOOP('',(#570,#571,#572,#573));
#161=EDGE_LOOP('',(#574,#575));
#162=EDGE_LOOP('',(#576,#577));
#163=EDGE_LOOP('',(#578,#579,#580,#581));
#164=EDGE_LOOP('',(#582,#583,#584,#585));
#165=EDGE_LOOP('',(#586,#587,#588,#589));
#166=EDGE_LOOP('',(#590,#591,#592,#593));
#167=EDGE_LOOP('',(#594,#595,#596,#597));
#168=EDGE_LOOP('',(#598,#599,#600,#601));
#169=EDGE_LOOP('',(#602,#603,#604,#605,#606,#607,#608,#609));
#170=EDGE_LOOP('',(#610));
#171=EDGE_LOOP('',(#611,#612,#613,#614));
#172=EDGE_LOOP('',(#615,#616,#617,#618,#619));
#173=EDGE_LOOP('',(#620,#621,#622,#623,#624));
#174=EDGE_LOOP('',(#625,#626,#627,#628,#629));
#175=EDGE_LOOP('',(#630,#631,#632,#633));
#176=EDGE_LOOP('',(#634,#635,#636,#637));
#177=EDGE_LOOP('',(#638,#639,#640,#641));
#178=EDGE_LOOP('',(#642,#643,#644,#645));
#179=EDGE_LOOP('',(#646,#647,#648,#649));
#180=EDGE_LOOP('',(#650,#651,#652,#653));
#181=EDGE_LOOP('',(#654,#655,#656,#657));
#182=EDGE_LOOP('',(#658,#659,#660,#661));
#183=EDGE_LOOP('',(#662));
#184=EDGE_LOOP('',(#663));
#185=EDGE_LOOP('',(#664,#665,#666,#667,#668,#669,#670,#671,#672));
#186=EDGE_LOOP('',(#673,#674));
#187=EDGE_LOOP('',(#675,#676,#677,#678,#679,#680,#681,#682,#683,#684,#685,
#686,#687,#688,#689,#690,#691,#692,#693));
#188=EDGE_LOOP('',(#694,#695,#696,#697,#698,#699,#700,#701,#702,#703));
#189=EDGE_LOOP('',(#704,#705,#706,#707,#708,#709,#710,#711,#712,#713,#714,
#715));
#190=EDGE_LOOP('',(#716,#717,#718));
#191=EDGE_LOOP('',(#719,#720,#721,#722,#723,#724,#725));
#192=EDGE_LOOP('',(#726,#727,#728,#729,#730));
#193=EDGE_LOOP('',(#731,#732,#733,#734));
#194=EDGE_LOOP('',(#735,#736,#737,#738,#739));
#195=EDGE_LOOP('',(#740,#741,#742,#743));
#196=EDGE_LOOP('',(#744,#745,#746,#747,#748));
#197=EDGE_LOOP('',(#749,#750,#751,#752));
#198=EDGE_LOOP('',(#753,#754,#755,#756,#757,#758));
#199=EDGE_LOOP('',(#759));
#200=EDGE_LOOP('',(#760));
#201=CIRCLE('',#833,0.00100010240960047);
#202=CIRCLE('',#836,0.017526);
#203=CIRCLE('',#837,0.0153010816347313);
#204=CIRCLE('',#839,0.0151928926243278);
#205=CIRCLE('',#840,0.0151928926243278);
#206=CIRCLE('',#841,0.001);
#207=CIRCLE('',#843,0.0005);
#208=CIRCLE('',#844,0.01066);
#209=CIRCLE('',#845,0.0005);
#210=CIRCLE('',#846,0.01016);
#211=CIRCLE('',#848,0.000635);
#212=CIRCLE('',#849,0.000635);
#213=CIRCLE('',#851,0.000500000000012475);
#214=CIRCLE('',#852,0.03125);
#215=CIRCLE('',#853,0.000500000000012484);
#216=CIRCLE('',#854,0.03175);
#217=CIRCLE('',#856,0.000135);
#218=CIRCLE('',#857,0.000135);
#219=CIRCLE('',#858,0.01066);
#220=CIRCLE('',#859,0.000135);
#221=CIRCLE('',#860,0.03125);
#222=CIRCLE('',#861,0.000135);
#223=CIRCLE('',#862,0.021082);
#224=CIRCLE('',#863,0.00050000000001247);
#225=CIRCLE('',#864,0.000635);
#226=CIRCLE('',#866,0.01016);
#227=CIRCLE('',#867,0.0003175);
#228=CIRCLE('',#868,0.0003175);
#229=CIRCLE('',#869,0.0003175);
#230=CIRCLE('',#871,0.03175);
#231=CIRCLE('',#872,0.0005);
#232=CIRCLE('',#873,0.000635);
#233=CIRCLE('',#875,0.021082);
#234=CIRCLE('',#877,0.000499999999996979);
#235=CIRCLE('',#878,0.01016);
#236=CIRCLE('',#879,0.000500000000012484);
#237=CIRCLE('',#880,0.000635);
#238=CIRCLE('',#882,0.03175);
#239=CIRCLE('',#884,0.000635);
#240=CIRCLE('',#886,0.0003175);
#241=CIRCLE('',#887,0.0104775);
#242=CIRCLE('',#889,0.0003175);
#243=CIRCLE('',#890,0.0314325);
#244=CIRCLE('',#892,0.0314325);
#245=CIRCLE('',#893,0.0003175);
#246=CIRCLE('',#894,0.0104775);
#247=CIRCLE('',#895,0.0003175);
#248=CIRCLE('',#896,0.0003175);
#249=CIRCLE('',#897,0.0164140823672291);
#250=CIRCLE('',#899,0.000635);
#251=CIRCLE('',#901,0.003175);
#252=CIRCLE('',#903,0.003175);
#253=CIRCLE('',#905,0.0192);
#254=CIRCLE('',#906,0.0192);
#255=CIRCLE('',#908,0.01016);
#256=CIRCLE('',#910,0.000635);
#257=CIRCLE('',#912,0.03175);
#258=CIRCLE('',#913,0.0003175);
#259=CIRCLE('',#914,0.0003175);
#260=CIRCLE('',#916,0.000317500000012473);
#261=CIRCLE('',#917,0.0003175);
#262=CIRCLE('',#922,0.0192);
#263=CIRCLE('',#923,0.0192);
#264=CIRCLE('',#925,0.0192);
#265=CIRCLE('',#930,0.018826);
#266=CIRCLE('',#935,0.017526);
#267=CIRCLE('',#937,0.018826);
#268=ELLIPSE('',#831,0.0168843619934713,0.0147209328962929);
#269=ELLIPSE('',#832,0.0173469867766175,0.0149991952175799);
#270=ELLIPSE('',#834,0.0166095214821914,0.014241055036222);
#271=ELLIPSE('',#924,0.0171866949626912,0.0149645289658357);
#272=ELLIPSE('',#928,0.0172999104032091,0.0149639910283089);
#273=ELLIPSE('',#931,0.0155695325,0.0131620672);
#274=ELLIPSE('',#932,0.015550046,0.0131844171);
#275=B_SPLINE_CURVE_WITH_KNOTS('',3,(#1347,#1348,#1349,#1350,#1351,#1352,
#1353,#1354,#1355,#1356,#1357,#1358,#1359,#1360,#1361,#1362,#1363,#1364,
#1365,#1366,#1367,#1368,#1369,#1370,#1371,#1372,#1373,#1374,#1375,#1376,
#1377,#1378,#1379,#1380,#1381,#1382,#1383,#1384),.UNSPECIFIED.,.F.,.F.,
(4,2,2,2,2,2,2,2,2,2,2,2,2,2,2,2,2,2,4),(-10.1267002749366,-9.53353501129297,
-8.9013766543655,-8.54408970518052,-8.19364297970278,-8.0115560909122,-7.64201088716174,
-6.94716178437854,-6.22571974762744,-5.85417676062536,-5.67167036668402,
-5.05962224798826,-4.73497888971447,-4.55251092838706,-3.81295518410879,
-3.49245692235962,-3.11842480109168,-2.43726007969567,-2.2707810484827),
 .UNSPECIFIED.);
#276=B_SPLINE_CURVE_WITH_KNOTS('',3,(#1388,#1389,#1390,#1391,#1392,#1393,
#1394,#1395,#1396,#1397,#1398,#1399,#1400,#1401,#1402,#1403),
 .UNSPECIFIED.,.F.,.F.,(4,3,3,3,3,4),(0.,0.25,0.459866433004578,0.5,0.855305443973126,
1.),.UNSPECIFIED.);
#277=B_SPLINE_CURVE_WITH_KNOTS('',3,(#1405,#1406,#1407,#1408,#1409,#1410,
#1411,#1412,#1413,#1414,#1415,#1416,#1417),.UNSPECIFIED.,.F.,.F.,(4,3,3,
3,4),(0.,0.125,0.25,0.5,1.),.UNSPECIFIED.);
#278=B_SPLINE_CURVE_WITH_KNOTS('',3,(#1419,#1420,#1421,#1422,#1423,#1424,
#1425,#1426,#1427,#1428,#1429,#1430,#1431,#1432,#1433,#1434,#1435,#1436,
#1437,#1438,#1439,#1440,#1441,#1442,#1443,#1444,#1445,#1446,#1447,#1448,
#1449,#1450,#1451,#1452,#1453,#1454,#1455,#1456,#1457,#1458,#1459,#1460,
#1461,#1462,#1463,#1464,#1465,#1466,#1467,#1468,#1469,#1470,#1471,#1472,
#1473,#1474,#1475,#1476,#1477,#1478,#1479,#1480,#1481,#1482,#1483,#1484,
#1485,#1486,#1487,#1488,#1489,#1490,#1491,#1492,#1493,#1494,#1495,#1496,
#1497,#1498,#1499,#1500,#1501,#1502,#1503,#1504,#1505,#1506,#1507,#1508,
#1509),.UNSPECIFIED.,.F.,.F.,(4,3,3,3,3,3,3,3,3,3,3,3,3,3,3,3,3,3,3,3,3,
3,3,3,3,3,3,3,3,3,4),(2.84647486241138E-9,0.0518342227539958,0.0625,0.125,
0.138759575184035,0.1875,0.224846064652705,0.25,0.310307540195091,0.3125,
0.375,0.395391156378958,0.421922919511196,0.4375,0.480238559130856,0.5,
0.5625,0.565037198220748,0.625,0.64997582505778,0.6875,0.735217501146736,
0.737127300169544,0.75,0.8125,0.820976096800571,0.875,0.907434819911853,
0.9375,0.994937973800952,0.999999997628923),.UNSPECIFIED.);
#279=B_SPLINE_CURVE_WITH_KNOTS('',3,(#1516,#1517,#1518,#1519,#1520,#1521,
#1522,#1523,#1524,#1525,#1526,#1527),.UNSPECIFIED.,.F.,.F.,(4,2,2,2,2,4),
(-2.2707810484827,-2.19502540839306,-1.51238524601977,-0.874630198278207,
-0.377777523568442,-1.00000000546885E-6),.UNSPECIFIED.);
#280=B_SPLINE_CURVE_WITH_KNOTS('',3,(#1629,#1630,#1631,#1632,#1633,#1634,
#1635,#1636,#1637,#1638,#1639,#1640,#1641,#1642,#1643,#1644,#1645,#1646),
 .UNSPECIFIED.,.F.,.F.,(4,2,2,2,2,2,2,2,4),(0.479176056804213,0.598969009567939,
0.718761962331665,0.838557037970046,0.958352113608426,1.07814718924681,
1.19794226488519,1.31773521764891,1.43752817041264),.UNSPECIFIED.);
#281=B_SPLINE_CURVE_WITH_KNOTS('',3,(#1647,#1648,#1649,#1650,#1651,#1652,
#1653,#1654,#1655,#1656,#1657,#1658,#1659,#1660,#1661,#1662,#1663,#1664,
#1665),.UNSPECIFIED.,.F.,.F.,(4,2,2,2,3,2,2,2,4),(1.43752817041264,1.55732112317636,
1.67711407594009,1.79690915157847,1.91670422721685,2.03649930285523,2.15629437849361,
2.27608733125734,2.39588028402106),.UNSPECIFIED.);
#282=B_SPLINE_CURVE_WITH_KNOTS('',3,(#1668,#1669,#1670,#1671,#1672,#1673,
#1674,#1675,#1676,#1677,#1678,#1679,#1680,#1681,#1682,#1683,#1684,#1685),
 .UNSPECIFIED.,.F.,.F.,(4,2,2,2,2,2,2,2,4),(0.479176056804213,0.598969009567939,
0.718761962331665,0.838557037970046,0.958352113608426,1.07814718924681,
1.19794226488519,1.31773521764891,1.43752817041264),.UNSPECIFIED.);
#283=B_SPLINE_CURVE_WITH_KNOTS('',3,(#1686,#1687,#1688,#1689,#1690,#1691,
#1692,#1693,#1694,#1695,#1696,#1697,#1698,#1699,#1700,#1701,#1702,#1703,
#1704),.UNSPECIFIED.,.F.,.F.,(4,2,2,2,3,2,2,2,4),(1.43752817041264,1.55732112317636,
1.67711407594009,1.79690915157847,1.91670422721685,2.03649930285523,2.15629437849361,
2.27608733125734,2.39588028402106),.UNSPECIFIED.);
#284=B_SPLINE_CURVE_WITH_KNOTS('',3,(#1820,#1821,#1822,#1823,#1824,#1825),
 .UNSPECIFIED.,.F.,.F.,(4,2,4),(-0.0829211283470106,-0.0414330866113678,
-2.3713526984788E-5),.UNSPECIFIED.);
#285=B_SPLINE_CURVE_WITH_KNOTS('',3,(#1828,#1829,#1830,#1831,#1832,#1833,
#1834,#1835,#1836,#1837,#1838,#1839),.UNSPECIFIED.,.F.,.F.,(4,2,2,2,2,4),
(0.0199323046503872,0.634509589579283,1.25910487035859,1.59481653019916,
2.09477130180963,2.54105386087648),.UNSPECIFIED.);
#286=B_SPLINE_CURVE_WITH_KNOTS('',3,(#2885,#2886,#2887,#2888,#2889,#2890,
#2891,#2892,#2893,#2894,#2895,#2896,#2897,#2898,#2899,#2900,#2901,#2902,
#2903,#2904,#2905,#2906,#2907,#2908,#2909,#2910,#2911,#2912,#2913,#2914,
#2915,#2916,#2917,#2918,#2919,#2920,#2921,#2922,#2923,#2924,#2925,#2926,
#2927,#2928,#2929,#2930,#2931,#2932,#2933,#2934,#2935,#2936,#2937,#2938,
#2939,#2940,#2941,#2942,#2943,#2944,#2945,#2946,#2947,#2948,#2949,#2950,
#2951,#2952,#2953,#2954,#2955,#2956,#2957,#2958,#2959,#2960,#2961,#2962,
#2963,#2964,#2965,#2966,#2967,#2968,#2969,#2970,#2971,#2972,#2973,#2974,
#2975,#2976,#2977,#2978,#2979,#2980,#2981,#2982,#2983,#2984,#2985,#2986,
#2987,#2988,#2989,#2990,#2991,#2992,#2993,#2994,#2995,#2996,#2997,#2998,
#2999,#3000,#3001,#3002,#3003,#3004,#3005,#3006,#3007,#3008,#3009,#3010,
#3011,#3012,#3013,#3014,#3015,#3016,#3017,#3018,#3019,#3020,#3021,#3022,
#3023,#3024,#3025,#3026,#3027,#3028,#3029,#3030,#3031,#3032,#3033,#3034,
#3035,#3036,#3037,#3038,#3039,#3040,#3041,#3042,#3043,#3044,#3045,#3046,
#3047),.UNSPECIFIED.,.F.,.F.,(4,3,3,3,3,3,3,3,3,3,3,3,3,3,3,3,3,3,3,3,3,
3,3,3,3,3,3,3,3,3,3,3,3,3,3,3,3,3,3,3,3,3,3,3,3,3,3,3,3,3,3,3,3,3,4),(1.06621783095114E-8,
0.03125,0.0374089107938626,0.0625,0.0759126983128583,0.09375,0.114411390576502,
0.125,0.152915563424835,0.15625,0.1875,0.191422850679117,0.21875,0.229928601993727,
0.25,0.268428466292767,0.28125,0.306930161255499,0.3125,0.34375,0.345436469858356,
0.375,0.383943766241058,0.40625,0.422445554622365,0.4375,0.460945741781234,
0.46875,0.499450512062718,0.5,0.53125,0.537957933652345,0.5625,0.576462190816151,
0.59375,0.614962109399278,0.625,0.653465141181158,0.65625,0.6875,0.691971623773083,
0.71875,0.730477860481895,0.75,0.768978913311851,0.78125,0.807480431869747,
0.8125,0.84375,0.845985458171855,0.875,0.884492486986032,0.90625,0.922995904855723,
0.932158355678676),.UNSPECIFIED.);
#287=B_SPLINE_CURVE_WITH_KNOTS('',3,(#3049,#3050,#3051,#3052,#3053,#3054,
#3055,#3056,#3057,#3058,#3059,#3060,#3061),.UNSPECIFIED.,.F.,.F.,(4,3,3,
3,4),(0.932158355678676,0.9375,0.961495607756853,0.96875,1.),
 .UNSPECIFIED.);
#288=B_SPLINE_CURVE_WITH_KNOTS('',3,(#3063,#3064,#3065,#3066,#3067,#3068,
#3069,#3070,#3071,#3072,#3073,#3074,#3075,#3076,#3077,#3078,#3079,#3080,
#3081,#3082,#3083,#3084,#3085,#3086,#3087,#3088,#3089,#3090,#3091,#3092,
#3093,#3094,#3095,#3096,#3097,#3098,#3099),.UNSPECIFIED.,.F.,.F.,(4,3,3,
3,3,3,3,3,3,3,3,3,4),(0.,0.0232340185269875,0.03125,0.0464726303270956,
0.046875,0.0625,0.0697108833863681,0.078125,0.0929451445810631,0.09375,
0.109375,0.116183162540484,0.125),.UNSPECIFIED.);
#289=B_SPLINE_CURVE_WITH_KNOTS('',3,(#3101,#3102,#3103,#3104,#3105,#3106,
#3107,#3108,#3109,#3110,#3111,#3112,#3113,#3114,#3115,#3116,#3117,#3118,
#3119,#3120,#3121,#3122,#3123,#3124,#3125,#3126,#3127,#3128,#3129,#3130,
#3131,#3132,#3133,#3134,#3135,#3136,#3137,#3138,#3139,#3140,#3141,#3142,
#3143,#3144,#3145,#3146,#3147,#3148,#3149,#3150,#3151,#3152,#3153,#3154,
#3155,#3156,#3157,#3158,#3159,#3160,#3161,#3162,#3163,#3164,#3165,#3166,
#3167,#3168,#3169,#3170,#3171,#3172,#3173,#3174,#3175,#3176,#3177,#3178,
#3179,#3180,#3181,#3182,#3183,#3184,#3185,#3186,#3187,#3188,#3189,#3190,
#3191,#3192,#3193,#3194,#3195,#3196,#3197),.UNSPECIFIED.,.F.,.F.,(4,3,3,
3,3,3,3,3,3,3,3,3,3,3,3,3,3,3,3,3,3,3,3,3,3,3,3,3,3,3,3,3,4),(0.125,0.139417796034033,
0.140625,0.15625,0.162655587032303,0.171875,0.18589048207056,0.1875,0.203125,
0.209127960343765,0.21875,0.232363199244106,0.234375,0.25,0.255600300990014,
0.265625,0.278835935653344,0.28125,0.296875,0.302072625731503,0.3125,0.32530867743944,
0.328125,0.34375,0.348544954244117,0.359375,0.371781407385336,0.375,0.390625,
0.395017305383879,0.40625,0.418254107941756,0.421875),.UNSPECIFIED.);
#290=B_SPLINE_CURVE_WITH_KNOTS('',3,(#3199,#3200,#3201,#3202,#3203,#3204,
#3205,#3206,#3207,#3208,#3209,#3210,#3211,#3212,#3213,#3214),
 .UNSPECIFIED.,.F.,.F.,(4,3,3,3,3,4),(0.421875,0.4375,0.441489693331742,
0.453125,0.464726766080549,0.46875),.UNSPECIFIED.);
#291=B_SPLINE_CURVE_WITH_KNOTS('',3,(#3216,#3217,#3218,#3219,#3220,#3221,
#3222,#3223,#3224,#3225,#3226,#3227,#3228,#3229,#3230,#3231),
 .UNSPECIFIED.,.F.,.F.,(4,3,3,3,3,4),(0.46875,0.484375,0.48796212919662,
0.5,0.511199373272958,0.515625),.UNSPECIFIED.);
#292=B_SPLINE_CURVE_WITH_KNOTS('',3,(#3233,#3234,#3235,#3236,#3237,#3238,
#3239,#3240,#3241,#3242,#3243,#3244,#3245,#3246,#3247,#3248),
 .UNSPECIFIED.,.F.,.F.,(4,3,3,3,3,4),(0.515625,0.53125,0.534434620548217,
0.546875,0.557671925503129,0.5625),.UNSPECIFIED.);
#293=B_SPLINE_CURVE_WITH_KNOTS('',3,(#3250,#3251,#3252,#3253,#3254,#3255,
#3256,#3257,#3258,#3259,#3260,#3261,#3262,#3263,#3264,#3265,#3266,#3267,
#3268,#3269,#3270,#3271,#3272,#3273,#3274,#3275,#3276,#3277,#3278,#3279,
#3280,#3281,#3282,#3283,#3284,#3285,#3286,#3287,#3288,#3289,#3290,#3291,
#3292,#3293,#3294,#3295,#3296,#3297,#3298,#3299,#3300,#3301,#3302,#3303,
#3304,#3305,#3306,#3307,#3308,#3309,#3310,#3311,#3312,#3313,#3314,#3315,
#3316,#3317,#3318,#3319,#3320,#3321,#3322,#3323,#3324,#3325,#3326,#3327,
#3328,#3329,#3330,#3331,#3332,#3333,#3334,#3335,#3336,#3337,#3338,#3339,
#3340,#3341,#3342,#3343,#3344,#3345,#3346,#3347,#3348,#3349,#3350,#3351,
#3352,#3353,#3354,#3355,#3356,#3357,#3358,#3359,#3360,#3361,#3362,#3363,
#3364,#3365,#3366,#3367,#3368,#3369,#3370,#3371,#3372,#3373,#3374,#3375,
#3376,#3377,#3378,#3379,#3380,#3381,#3382,#3383,#3384,#3385,#3386,#3387,
#3388),.UNSPECIFIED.,.F.,.F.,(4,3,3,3,3,3,3,3,3,3,3,3,3,3,3,3,3,3,3,3,3,
3,3,3,3,3,3,3,3,3,3,3,3,3,3,3,3,3,3,3,3,3,3,3,3,3,4),(0.5625,0.578125,0.580907171049011,
0.59375,0.60414442316405,0.609375,0.625,0.627379780217001,0.640625,0.650616870819474,
0.65625,0.671875,0.673852443323,0.6875,0.697089276838547,0.703125,0.71875,
0.720325151419053,0.734375,0.743561652896945,0.75,0.765625,0.766797891329277,
0.78125,0.790034014281235,0.796875,0.8125,0.813270645742583,0.828125,0.836506381322686,
0.84375,0.859375,0.859743395901853,0.875,0.8829787759965,0.890625,0.906216127647524,
0.90625,0.921875,0.929451011018078,0.9375,0.952688923315922,0.953125,0.96875,
0.975926747799283,0.999161501875179,1.),.UNSPECIFIED.);
#294=B_SPLINE_CURVE_WITH_KNOTS('',3,(#3392,#3393,#3394,#3395,#3396,#3397,
#3398,#3399,#3400,#3401,#3402,#3403,#3404,#3405,#3406,#3407,#3408,#3409,
#3410,#3411),.UNSPECIFIED.,.F.,.F.,(4,2,2,2,2,2,2,2,2,4),(0.000380225591954542,
0.203655517585928,0.33207964867017,0.358719765750674,0.369568145821477,
0.376581358799893,0.382849481447015,0.390548483800388,0.404323799397234,
0.454133845800127),.UNSPECIFIED.);
#295=B_SPLINE_CURVE_WITH_KNOTS('',3,(#3412,#3413,#3414,#3415,#3416,#3417,
#3418,#3419,#3420,#3421,#3422,#3423,#3424,#3425,#3426,#3427,#3428,#3429,
#3430),.UNSPECIFIED.,.F.,.F.,(4,3,3,3,3,3,4),(1.49116447175954E-9,0.25,
0.5,0.646794090493873,0.75,0.790338328783037,1.),.UNSPECIFIED.);
#296=B_SPLINE_CURVE_WITH_KNOTS('',3,(#3432,#3433,#3434,#3435,#3436,#3437,
#3438,#3439,#3440,#3441,#3442,#3443),.UNSPECIFIED.,.F.,.F.,(4,2,2,2,2,4),
(9.99852742357079E-7,0.188858136894093,0.384818920062843,0.780615605698902,
1.17230327415813,1.56354652197069),.UNSPECIFIED.);
#297=B_SPLINE_CURVE_WITH_KNOTS('',3,(#3445,#3446,#3447,#3448,#3449,#3450),
 .UNSPECIFIED.,.F.,.F.,(4,2,4),(6.43406697932279E-5,0.00140090357033032,
0.00273705221185597),.UNSPECIFIED.);
#298=B_SPLINE_CURVE_WITH_KNOTS('',3,(#3452,#3453,#3454,#3455,#3456,#3457,
#3458,#3459,#3460,#3461,#3462,#3463,#3464,#3465,#3466,#3467,#3468,#3469,
#3470,#3471,#3472,#3473,#3474,#3475,#3476,#3477,#3478,#3479,#3480,#3481,
#3482,#3483,#3484,#3485,#3486,#3487,#3488,#3489,#3490,#3491,#3492,#3493,
#3494,#3495,#3496,#3497,#3498,#3499,#3500,#3501,#3502,#3503,#3504,#3505,
#3506,#3507,#3508,#3509,#3510,#3511,#3512,#3513,#3514,#3515,#3516,#3517,
#3518,#3519,#3520,#3521,#3522,#3523,#3524,#3525,#3526,#3527,#3528,#3529,
#3530,#3531,#3532,#3533,#3534,#3535,#3536,#3537,#3538,#3539,#3540,#3541,
#3542,#3543,#3544,#3545,#3546,#3547,#3548,#3549,#3550,#3551,#3552,#3553,
#3554,#3555,#3556,#3557,#3558,#3559,#3560,#3561,#3562,#3563,#3564,#3565,
#3566,#3567,#3568,#3569,#3570,#3571,#3572,#3573,#3574,#3575,#3576,#3577,
#3578,#3579,#3580,#3581,#3582,#3583,#3584,#3585,#3586,#3587,#3588,#3589,
#3590,#3591,#3592,#3593,#3594,#3595,#3596,#3597,#3598,#3599,#3600,#3601,
#3602,#3603,#3604,#3605,#3606,#3607,#3608,#3609,#3610,#3611,#3612,#3613,
#3614,#3615,#3616,#3617,#3618,#3619,#3620,#3621,#3622,#3623,#3624,#3625,
#3626,#3627,#3628,#3629,#3630,#3631,#3632,#3633,#3634,#3635,#3636,#3637,
#3638,#3639,#3640,#3641,#3642,#3643,#3644,#3645,#3646,#3647,#3648,#3649,
#3650,#3651,#3652,#3653,#3654,#3655,#3656,#3657,#3658,#3659,#3660,#3661,
#3662,#3663,#3664,#3665,#3666,#3667,#3668,#3669,#3670,#3671,#3672,#3673,
#3674,#3675,#3676,#3677,#3678,#3679,#3680,#3681,#3682,#3683,#3684,#3685,
#3686,#3687,#3688,#3689),.UNSPECIFIED.,.F.,.F.,(4,3,3,3,3,3,3,3,3,3,3,3,
3,3,3,3,3,3,3,3,3,3,3,3,3,3,3,3,3,3,3,3,3,3,3,3,3,3,3,3,3,3,3,3,3,3,3,3,
3,3,3,3,3,3,3,3,3,3,3,3,3,3,3,3,3,3,3,3,3,3,3,3,3,3,3,3,3,3,3,4),(0.,0.00754681932401939,
0.0156109167901273,0.03125,0.0472414582919201,0.0625,0.080640089085236,
0.0869356718219602,0.09375,0.125,0.126637207089273,0.1418771587122,0.15625,
0.1663364104713,0.1875,0.206028833181026,0.21875,0.235454015043455,0.245725871517161,
0.25,0.28125,0.285427544559293,0.297534316125538,0.3125,0.325124928068833,
0.34375,0.364817320973215,0.375,0.390762825248536,0.404516147305827,0.40625,
0.4375,0.444217687069042,0.452645734675736,0.46875,0.483913036518264,0.5,
0.523606391287577,0.526454577179405,0.527582517159303,0.53125,0.54693585494805,
0.5625,0.563306336797892,0.584933929186683,0.590697698319987,0.59375,0.603007358321381,
0.607107033723681,0.625,0.642701046768918,0.65625,0.677448192914713,0.682395994130877,
0.6875,0.692217598298062,0.702196813150726,0.71875,0.722096690438603,0.739257274154772,
0.75,0.752315906812367,0.759277986730879,0.76179642160679,0.78125,0.801489286709463,
0.8125,0.832357661254409,0.841185897207311,0.84375,0.875,0.880887037163239,
0.894493128239402,0.90625,0.920585294076244,0.9375,0.960277047919059,0.96875,
0.983041346568252,1.),.UNSPECIFIED.);
#299=B_SPLINE_CURVE_WITH_KNOTS('',3,(#3691,#3692,#3693,#3694,#3695,#3696,
#3697,#3698,#3699,#3700,#3701,#3702,#3703,#3704,#3705,#3706,#3707,#3708,
#3709,#3710,#3711,#3712,#3713,#3714,#3715,#3716,#3717,#3718,#3719,#3720,
#3721,#3722,#3723,#3724,#3725,#3726,#3727,#3728,#3729,#3730,#3731,#3732,
#3733,#3734,#3735,#3736,#3737,#3738,#3739,#3740,#3741,#3742,#3743,#3744,
#3745,#3746,#3747,#3748),.UNSPECIFIED.,.F.,.F.,(4,3,3,3,3,3,3,3,3,3,3,3,
3,3,3,3,3,3,3,4),(0.,0.00482192336846721,0.0137235546044826,0.015625,0.020431395957556,
0.0251044221110789,0.03125,0.0408720342067156,0.046875,0.0581030944940435,
0.0613127618929848,0.0625,0.0688757746724347,0.0732228512011501,0.078125,
0.0817564326812973,0.0881571421503224,0.09375,0.102198147847585,0.107543975508701),
 .UNSPECIFIED.);
#300=B_SPLINE_CURVE_WITH_KNOTS('',3,(#3749,#3750,#3751,#3752,#3753,#3754,
#3755,#3756,#3757,#3758,#3759,#3760,#3761,#3762,#3763,#3764,#3765,#3766,
#3767,#3768,#3769,#3770,#3771,#3772,#3773,#3774,#3775,#3776,#3777,#3778,
#3779,#3780,#3781,#3782,#3783,#3784,#3785,#3786,#3787,#3788,#3789,#3790,
#3791,#3792,#3793,#3794,#3795,#3796,#3797,#3798,#3799,#3800,#3801,#3802,
#3803,#3804,#3805,#3806,#3807,#3808,#3809,#3810,#3811,#3812,#3813,#3814,
#3815,#3816,#3817,#3818,#3819,#3820,#3821,#3822,#3823,#3824,#3825,#3826,
#3827,#3828,#3829,#3830,#3831,#3832,#3833,#3834,#3835,#3836,#3837,#3838,
#3839,#3840,#3841,#3842,#3843,#3844,#3845,#3846,#3847,#3848,#3849,#3850,
#3851,#3852,#3853,#3854,#3855,#3856,#3857,#3858,#3859,#3860,#3861,#3862,
#3863,#3864,#3865,#3866,#3867,#3868,#3869,#3870,#3871,#3872,#3873,#3874,
#3875,#3876,#3877,#3878,#3879,#3880,#3881,#3882,#3883,#3884,#3885,#3886,
#3887,#3888,#3889,#3890,#3891,#3892,#3893,#3894,#3895,#3896,#3897,#3898,
#3899,#3900,#3901,#3902,#3903,#3904,#3905,#3906,#3907,#3908,#3909,#3910,
#3911,#3912,#3913,#3914,#3915,#3916,#3917,#3918,#3919,#3920,#3921,#3922,
#3923,#3924,#3925,#3926,#3927,#3928,#3929,#3930,#3931,#3932,#3933,#3934,
#3935,#3936,#3937,#3938,#3939,#3940,#3941,#3942,#3943,#3944,#3945,#3946,
#3947,#3948,#3949,#3950,#3951,#3952,#3953,#3954,#3955,#3956,#3957,#3958,
#3959,#3960,#3961,#3962,#3963,#3964,#3965,#3966,#3967,#3968,#3969,#3970,
#3971,#3972,#3973,#3974,#3975,#3976,#3977,#3978,#3979,#3980,#3981,#3982,
#3983,#3984,#3985,#3986,#3987,#3988,#3989,#3990,#3991,#3992,#3993,#3994,
#3995,#3996,#3997,#3998,#3999,#4000,#4001,#4002,#4003,#4004,#4005,#4006,
#4007,#4008,#4009,#4010,#4011,#4012,#4013,#4014,#4015,#4016,#4017,#4018,
#4019,#4020,#4021,#4022,#4023,#4024,#4025,#4026,#4027,#4028,#4029,#4030,
#4031,#4032,#4033,#4034,#4035,#4036,#4037,#4038,#4039,#4040,#4041,#4042,
#4043,#4044,#4045,#4046,#4047,#4048,#4049,#4050,#4051,#4052,#4053,#4054,
#4055,#4056,#4057,#4058,#4059,#4060,#4061,#4062,#4063,#4064,#4065,#4066,
#4067,#4068,#4069,#4070,#4071,#4072,#4073,#4074,#4075,#4076,#4077,#4078,
#4079,#4080,#4081,#4082,#4083,#4084,#4085,#4086,#4087,#4088,#4089,#4090,
#4091,#4092,#4093,#4094,#4095,#4096,#4097,#4098,#4099,#4100,#4101,#4102,
#4103,#4104,#4105,#4106,#4107,#4108,#4109,#4110,#4111,#4112,#4113,#4114,
#4115,#4116,#4117,#4118,#4119,#4120,#4121,#4122,#4123,#4124,#4125,#4126,
#4127,#4128,#4129,#4130,#4131,#4132,#4133,#4134,#4135,#4136,#4137,#4138,
#4139,#4140,#4141,#4142,#4143,#4144,#4145,#4146,#4147,#4148,#4149,#4150,
#4151,#4152,#4153,#4154,#4155,#4156,#4157,#4158,#4159,#4160,#4161,#4162,
#4163,#4164,#4165,#4166,#4167,#4168,#4169,#4170,#4171,#4172,#4173,#4174,
#4175,#4176,#4177,#4178,#4179,#4180,#4181,#4182,#4183,#4184,#4185,#4186,
#4187,#4188,#4189,#4190,#4191,#4192,#4193,#4194,#4195,#4196,#4197,#4198,
#4199,#4200,#4201,#4202,#4203,#4204,#4205,#4206,#4207,#4208,#4209,#4210,
#4211,#4212,#4213,#4214),.UNSPECIFIED.,.F.,.F.,(4,3,3,3,3,3,3,3,3,3,3,3,
3,3,3,3,3,3,3,3,3,3,3,3,3,3,3,3,3,3,3,3,3,3,3,3,3,3,3,3,3,3,3,3,3,3,3,3,
3,3,3,3,3,3,3,3,3,3,3,3,3,3,3,3,3,3,3,3,3,3,3,3,3,3,3,3,3,3,3,3,3,3,3,3,
3,3,3,3,3,3,3,3,3,3,3,3,3,3,3,3,3,3,3,3,3,3,3,3,3,3,3,3,3,3,3,3,3,3,3,3,
3,3,3,3,3,3,3,3,3,3,3,3,3,3,3,3,3,3,3,3,3,3,3,3,3,3,3,3,3,3,3,3,3,3,3,4),
(0.107543975508701,0.109375,0.12263827822048,0.125,0.136819532607816,0.140625,
0.143081130864431,0.15135535148513,0.15625,0.157905610543615,0.162594289239611,
0.163524076210582,0.171875,0.183964081719158,0.1875,0.199928439829422,0.203125,
0.204405964106382,0.213674814732564,0.217844106554802,0.21875,0.224849562954134,
0.228114747912528,0.234375,0.245290097793502,0.25,0.263034404153098,0.265625,
0.265731205317409,0.27291771408898,0.279584706863202,0.28125,0.286174638784143,
0.291627138649461,0.296875,0.306616123371723,0.3125,0.327056825681123,0.328125,
0.342240243738872,0.34375,0.347499506173964,0.354310131313196,0.359375,
0.36794193551366,0.375,0.388382624498215,0.390625,0.405162714593292,0.40625,
0.408824441900318,0.415930102767167,0.421875,0.422623995434281,0.42926741893102,
0.432576081565932,0.4375,0.449708500516723,0.453125,0.468374556586767,0.46875,
0.470149685472587,0.475824955774682,0.484375,0.484509040445821,0.490592616744224,
0.495539044231963,0.5,0.511034294458715,0.515625,0.53125,0.531475332530624,
0.546875,0.547076945269158,0.551917690988722,0.557437044041398,0.5625,0.568815307995871,
0.572359880366294,0.575102248444962,0.578125,0.592801235074395,0.59375,
0.609375,0.609974498804475,0.613242843033465,0.61819410402101,0.625,0.628130752164365,
0.633685229454236,0.638193146779714,0.640625,0.65412707150736,0.65625,0.671875,
0.673454746884415,0.674568230306503,0.67764600304754,0.6875,0.689698832512787,
0.695010438260061,0.700398501749152,0.703125,0.711631041965014,0.715452679562986,
0.717461870677905,0.71875,0.734375,0.735893897951541,0.75,0.752383941583917,
0.756335665719714,0.760976455870726,0.765625,0.771699997090695,0.776778010956532,
0.78059856801771,0.78125,0.796875,0.797219782457135,0.8125,0.816114581274891,
0.817661059597363,0.819427150813869,0.828125,0.832954759748444,0.838103138639892,
0.843312233688808,0.84375,0.856256187847923,0.857810904404056,0.858545656590159,
0.859375,0.875,0.878986688732571,0.890625,0.895377127092647,0.899428234265282,
0.905549159474342,0.90625,0.913792728826603,0.919871202268218,0.921875,
0.922208071915921,0.9375,0.940312509916021,0.953125,0.959145770478624,0.960753421926641,
0.965532693131824,0.96875,0.974399860961811,0.981196642998792,0.984375,
0.985074721391169,1.),.UNSPECIFIED.);
#301=B_SPLINE_CURVE_WITH_KNOTS('',3,(#4217,#4218,#4219,#4220,#4221,#4222,
#4223,#4224,#4225,#4226,#4227,#4228,#4229,#4230,#4231,#4232,#4233,#4234,
#4235,#4236,#4237,#4238,#4239,#4240),.UNSPECIFIED.,.F.,.F.,(4,2,2,2,2,2,
2,2,2,2,2,4),(-2.24466403817935,-2.22705279246462,-2.21997178449162,-2.21481626102775,
-2.20948050486362,-2.20192806559437,-2.18885724890922,-2.09121423221472,
-1.76486977941504,-1.03593679500501,-0.567718256993758,-2.94789737597704E-6),
 .UNSPECIFIED.);
#302=B_SPLINE_CURVE_WITH_KNOTS('',3,(#4243,#4244,#4245,#4246,#4247,#4248,
#4249,#4250,#4251,#4252,#4253,#4254,#4255,#4256,#4257,#4258,#4259,#4260,
#4261,#4262,#4263,#4264),.UNSPECIFIED.,.F.,.F.,(4,2,2,2,2,2,2,2,2,2,4),
(-4.02625303001447,-3.75843537307124,-3.4569130820668,-3.25480676379703,
-2.61837300314121,-2.24156892840984,-1.86528587540111,-1.11509769021093,
-0.550863341011427,-0.281090990132824,-6.46269239317746E-5),
 .UNSPECIFIED.);
#303=B_SPLINE_CURVE_WITH_KNOTS('',3,(#4265,#4266,#4267,#4268,#4269,#4270,
#4271,#4272,#4273,#4274,#4275,#4276,#4277,#4278,#4279,#4280,#4281,#4282),
 .UNSPECIFIED.,.F.,.F.,(4,2,2,2,2,2,2,2,4),(-1.59919089348357,-1.38723958109346,
-1.14683688153579,-1.02299585869768,-0.921639556082511,-0.790344162975222,
-0.509383466499071,-0.200889792855661,-0.000380122243857401),
 .UNSPECIFIED.);
#304=B_SPLINE_CURVE_WITH_KNOTS('',3,(#4584,#4585,#4586,#4587,#4588,#4589,
#4590,#4591,#4592,#4593,#4594,#4595,#4596,#4597,#4598,#4599,#4600,#4601,
#4602,#4603,#4604,#4605,#4606,#4607,#4608,#4609,#4610,#4611,#4612,#4613,
#4614,#4615,#4616,#4617,#4618,#4619,#4620,#4621,#4622,#4623,#4624,#4625,
#4626,#4627,#4628,#4629,#4630,#4631,#4632,#4633,#4634,#4635,#4636,#4637,
#4638,#4639,#4640,#4641,#4642,#4643,#4644,#4645,#4646,#4647,#4648,#4649,
#4650,#4651,#4652,#4653,#4654,#4655,#4656,#4657,#4658,#4659,#4660,#4661,
#4662,#4663,#4664,#4665,#4666,#4667,#4668,#4669,#4670,#4671,#4672,#4673,
#4674,#4675,#4676,#4677,#4678,#4679,#4680,#4681,#4682,#4683,#4684,#4685,
#4686,#4687,#4688,#4689,#4690,#4691,#4692,#4693,#4694,#4695,#4696,#4697,
#4698,#4699,#4700,#4701,#4702,#4703,#4704,#4705,#4706,#4707,#4708,#4709,
#4710,#4711,#4712,#4713,#4714,#4715,#4716,#4717,#4718,#4719,#4720,#4721,
#4722,#4723,#4724,#4725,#4726,#4727,#4728,#4729,#4730,#4731,#4732,#4733,
#4734,#4735,#4736,#4737,#4738,#4739,#4740,#4741,#4742,#4743,#4744,#4745,
#4746,#4747,#4748,#4749,#4750,#4751,#4752,#4753,#4754,#4755,#4756,#4757,
#4758,#4759,#4760,#4761,#4762,#4763,#4764,#4765,#4766,#4767,#4768,#4769,
#4770,#4771,#4772,#4773,#4774,#4775,#4776,#4777,#4778,#4779,#4780,#4781,
#4782,#4783,#4784,#4785,#4786,#4787,#4788,#4789,#4790,#4791,#4792,#4793,
#4794,#4795,#4796,#4797,#4798,#4799,#4800,#4801,#4802,#4803,#4804,#4805,
#4806,#4807,#4808,#4809,#4810,#4811,#4812,#4813,#4814,#4815,#4816,#4817,
#4818,#4819,#4820,#4821,#4822,#4823,#4824,#4825,#4826,#4827,#4828,#4829,
#4830,#4831,#4832,#4833,#4834,#4835,#4836,#4837,#4838,#4839,#4840,#4841,
#4842,#4843,#4844,#4845,#4846,#4847,#4848,#4849,#4850,#4851,#4852,#4853,
#4854,#4855,#4856,#4857,#4858,#4859,#4860,#4861,#4862,#4863,#4864,#4865,
#4866,#4867,#4868,#4869,#4870,#4871,#4872,#4873,#4874,#4875,#4876,#4877,
#4878,#4879,#4880,#4881,#4882,#4883,#4884,#4885,#4886,#4887,#4888,#4889,
#4890,#4891,#4892,#4893,#4894,#4895,#4896,#4897,#4898,#4899,#4900,#4901,
#4902,#4903,#4904,#4905,#4906,#4907,#4908,#4909,#4910,#4911,#4912,#4913,
#4914,#4915,#4916,#4917,#4918,#4919,#4920,#4921,#4922,#4923,#4924,#4925,
#4926,#4927,#4928,#4929,#4930,#4931,#4932,#4933,#4934,#4935,#4936,#4937,
#4938,#4939,#4940,#4941,#4942,#4943,#4944,#4945,#4946,#4947,#4948,#4949,
#4950,#4951,#4952,#4953,#4954,#4955,#4956,#4957,#4958,#4959,#4960,#4961,
#4962,#4963,#4964,#4965,#4966,#4967,#4968,#4969,#4970,#4971,#4972,#4973,
#4974,#4975,#4976,#4977,#4978,#4979,#4980,#4981,#4982,#4983,#4984,#4985,
#4986),.UNSPECIFIED.,.F.,.F.,(4,3,3,3,3,3,3,3,3,3,3,3,3,3,3,3,3,3,3,3,3,
3,3,3,3,3,3,3,3,3,3,3,3,3,3,3,3,3,3,3,3,3,3,3,3,3,3,3,3,3,3,3,3,3,3,3,3,
3,3,3,3,3,3,3,3,3,3,3,3,3,3,3,3,3,3,3,3,3,3,3,3,3,3,3,3,3,3,3,3,3,3,3,3,
3,3,3,3,3,3,3,3,3,3,3,3,3,3,3,3,3,3,3,3,3,3,3,3,3,3,3,3,3,3,3,3,3,3,3,3,
3,3,3,3,3,4),(0.,0.00600850353824851,0.015625,0.0202485659457859,0.03125,
0.0344851705426988,0.046875,0.0487222337723778,0.0625,0.0629592900793259,
0.0771964105607655,0.078125,0.0914334172966115,0.09375,0.105670422456279,
0.109375,0.119907735577783,0.125,0.134145469664995,0.140625,0.148383501860356,
0.15625,0.162621519585988,0.171875,0.17685922447911,0.1875,0.191096503100386,
0.203125,0.205333498196136,0.21875,0.219570517227248,0.233807640152713,
0.234375,0.248044686561042,0.25,0.26228166246548,0.265625,0.276518871522057,
0.28125,0.290756499639207,0.296875,0.304994479516353,0.3125,0.319232533352945,
0.328125,0.333470341000949,0.34375,0.347707726597348,0.359375,0.36194476897712,
0.375,0.376181755312704,0.390418865738952,0.390625,0.404655949112385,0.40625,
0.418892917546048,0.421875,0.433130039061375,0.4375,0.447367553654013,0.453125,
0.461605462663101,0.46875,0.475843529741172,0.484375,0.490081427293026,
0.5,0.504318925743285,0.515625,0.518556036163862,0.53125,0.532793005380321,
0.546875,0.547030093137723,0.561267200884525,0.5625,0.575504183678229,0.578125,
0.589741234486662,0.59375,0.603978635791717,0.609375,0.618216457009813,
0.625,0.632454514116575,0.640625,0.646692485121746,0.65625,0.660930097368784,
0.671875,0.675167293170261,0.6875,0.689404266600333,0.703125,0.703641318598113,
0.717878440589252,0.71875,0.73211545434596,0.734375,0.746352454826856,0.75,
0.760589747881757,0.765625,0.774827468087654,0.78125,0.789065492391648,
0.796875,0.803303517420987,0.8125,0.817541239368841,0.828125,0.831778534173132,
0.84375,0.846015535291052,0.859375,0.860252548435666,0.874489670289228,
0.875,0.888726723020447,0.890625,0.902963696458412,0.90625,0.917200887597179,
0.921875,0.931438513885438,0.9375,0.945676419896889,0.953125,0.959914695057193,
0.96875,0.974151915364212,0.984375,0.988390543577396,0.999999999885747),
 .UNSPECIFIED.);
#305=B_SPLINE_CURVE_WITH_KNOTS('',3,(#4987,#4988,#4989,#4990,#4991,#4992,
#4993,#4994,#4995,#4996,#4997,#4998,#4999),.UNSPECIFIED.,.F.,.F.,(4,3,3,
3,4),(1.95775177201456E-9,0.472472237699588,0.499999664983142,0.913427049276819,
0.999999250736397),.UNSPECIFIED.);
#306=B_SPLINE_CURVE_WITH_KNOTS('',3,(#5609,#5610,#5611,#5612,#5613),
 .UNSPECIFIED.,.F.,.F.,(4,1,4),(0.,0.5,1.),.UNSPECIFIED.);
#307=B_SPLINE_CURVE_WITH_KNOTS('',3,(#5643,#5644,#5645,#5646,#5647,#5648,
#5649),.UNSPECIFIED.,.F.,.F.,(4,3,4),(0.,0.498117522160188,1.),
 .UNSPECIFIED.);
#308=VERTEX_POINT('',#1345);
#309=VERTEX_POINT('',#1346);
#310=VERTEX_POINT('',#1385);
#311=VERTEX_POINT('',#1387);
#312=VERTEX_POINT('',#1404);
#313=VERTEX_POINT('',#1418);
#314=VERTEX_POINT('',#1510);
#315=VERTEX_POINT('',#1512);
#316=VERTEX_POINT('',#1514);
#317=VERTEX_POINT('',#1529);
#318=VERTEX_POINT('',#1531);
#319=VERTEX_POINT('',#1534);
#320=VERTEX_POINT('',#1535);
#321=VERTEX_POINT('',#1540);
#322=VERTEX_POINT('',#1541);
#323=VERTEX_POINT('',#1543);
#324=VERTEX_POINT('',#1545);
#325=VERTEX_POINT('',#1549);
#326=VERTEX_POINT('',#1551);
#327=VERTEX_POINT('',#1553);
#328=VERTEX_POINT('',#1557);
#329=VERTEX_POINT('',#1558);
#330=VERTEX_POINT('',#1560);
#331=VERTEX_POINT('',#1566);
#332=VERTEX_POINT('',#1568);
#333=VERTEX_POINT('',#1570);
#334=VERTEX_POINT('',#1572);
#335=VERTEX_POINT('',#1575);
#336=VERTEX_POINT('',#1586);
#337=VERTEX_POINT('',#1590);
#338=VERTEX_POINT('',#1602);
#339=VERTEX_POINT('',#1604);
#340=VERTEX_POINT('',#1608);
#341=VERTEX_POINT('',#1620);
#342=VERTEX_POINT('',#1624);
#343=VERTEX_POINT('',#1627);
#344=VERTEX_POINT('',#1628);
#345=VERTEX_POINT('',#1666);
#346=VERTEX_POINT('',#1667);
#347=VERTEX_POINT('',#1706);
#348=VERTEX_POINT('',#1718);
#349=VERTEX_POINT('',#1724);
#350=VERTEX_POINT('',#1728);
#351=VERTEX_POINT('',#1732);
#352=VERTEX_POINT('',#1736);
#353=VERTEX_POINT('',#1737);
#354=VERTEX_POINT('',#1739);
#355=VERTEX_POINT('',#1741);
#356=VERTEX_POINT('',#1745);
#357=VERTEX_POINT('',#1748);
#358=VERTEX_POINT('',#1752);
#359=VERTEX_POINT('',#1756);
#360=VERTEX_POINT('',#1760);
#361=VERTEX_POINT('',#1762);
#362=VERTEX_POINT('',#1766);
#363=VERTEX_POINT('',#1770);
#364=VERTEX_POINT('',#1811);
#365=VERTEX_POINT('',#1813);
#366=VERTEX_POINT('',#1815);
#367=VERTEX_POINT('',#1817);
#368=VERTEX_POINT('',#1819);
#369=VERTEX_POINT('',#2884);
#370=VERTEX_POINT('',#3048);
#371=VERTEX_POINT('',#3062);
#372=VERTEX_POINT('',#3100);
#373=VERTEX_POINT('',#3198);
#374=VERTEX_POINT('',#3215);
#375=VERTEX_POINT('',#3232);
#376=VERTEX_POINT('',#3249);
#377=VERTEX_POINT('',#3389);
#378=VERTEX_POINT('',#3391);
#379=VERTEX_POINT('',#3431);
#380=VERTEX_POINT('',#3444);
#381=VERTEX_POINT('',#3451);
#382=VERTEX_POINT('',#3690);
#383=VERTEX_POINT('',#4216);
#384=VERTEX_POINT('',#4241);
#385=VERTEX_POINT('',#4583);
#386=VERTEX_POINT('',#5616);
#387=VERTEX_POINT('',#5686);
#388=VERTEX_POINT('',#5690);
#389=EDGE_CURVE('',#308,#309,#275,.T.);
#390=EDGE_CURVE('',#308,#310,#268,.T.);
#391=EDGE_CURVE('',#310,#311,#276,.T.);
#392=EDGE_CURVE('',#311,#312,#277,.T.);
#393=EDGE_CURVE('',#312,#313,#278,.T.);
#394=EDGE_CURVE('',#314,#313,#269,.F.);
#395=EDGE_CURVE('',#314,#315,#201,.T.);
#396=EDGE_CURVE('',#315,#316,#270,.T.);
#397=EDGE_CURVE('',#309,#316,#279,.T.);
#398=EDGE_CURVE('',#317,#317,#202,.F.);
#399=EDGE_CURVE('',#318,#318,#203,.F.);
#400=EDGE_CURVE('',#319,#320,#204,.T.);
#401=EDGE_CURVE('',#320,#319,#205,.T.);
#402=EDGE_CURVE('',#319,#318,#206,.T.);
#403=EDGE_CURVE('',#321,#322,#207,.T.);
#404=EDGE_CURVE('',#321,#323,#208,.T.);
#405=EDGE_CURVE('',#324,#323,#209,.T.);
#406=EDGE_CURVE('',#324,#322,#210,.T.);
#407=EDGE_CURVE('',#322,#325,#211,.T.);
#408=EDGE_CURVE('',#326,#322,#27,.T.);
#409=EDGE_CURVE('',#327,#326,#212,.T.);
#410=EDGE_CURVE('',#325,#327,#28,.T.);
#411=EDGE_CURVE('',#328,#329,#213,.T.);
#412=EDGE_CURVE('',#329,#330,#214,.T.);
#413=EDGE_CURVE('',#325,#330,#215,.T.);
#414=EDGE_CURVE('',#325,#328,#216,.T.);
#415=EDGE_CURVE('',#330,#321,#217,.T.);
#416=EDGE_CURVE('',#331,#329,#218,.T.);
#417=EDGE_CURVE('',#332,#331,#219,.T.);
#418=EDGE_CURVE('',#333,#332,#220,.T.);
#419=EDGE_CURVE('',#334,#333,#221,.T.);
#420=EDGE_CURVE('',#323,#334,#222,.T.);
#421=EDGE_CURVE('',#335,#335,#223,.T.);
#422=EDGE_CURVE('',#336,#334,#224,.T.);
#423=EDGE_CURVE('',#336,#324,#225,.T.);
#424=EDGE_CURVE('',#337,#324,#29,.T.);
#425=EDGE_CURVE('',#326,#337,#226,.T.);
#426=EDGE_CURVE('',#338,#327,#227,.T.);
#427=EDGE_CURVE('',#339,#326,#228,.T.);
#428=EDGE_CURVE('',#339,#338,#229,.T.);
#429=EDGE_CURVE('',#340,#327,#230,.T.);
#430=EDGE_CURVE('',#340,#328,#30,.T.);
#431=EDGE_CURVE('',#341,#331,#231,.T.);
#432=EDGE_CURVE('',#328,#341,#232,.T.);
#433=EDGE_CURVE('',#342,#342,#233,.T.);
#434=EDGE_CURVE('',#342,#335,#31,.T.);
#435=EDGE_CURVE('',#343,#344,#280,.T.);
#436=EDGE_CURVE('',#344,#343,#281,.T.);
#437=EDGE_CURVE('',#345,#346,#282,.T.);
#438=EDGE_CURVE('',#346,#345,#283,.T.);
#439=EDGE_CURVE('',#347,#332,#234,.T.);
#440=EDGE_CURVE('',#341,#347,#235,.T.);
#441=EDGE_CURVE('',#348,#333,#236,.T.);
#442=EDGE_CURVE('',#347,#348,#237,.T.);
#443=EDGE_CURVE('',#348,#336,#238,.T.);
#444=EDGE_CURVE('',#349,#336,#32,.T.);
#445=EDGE_CURVE('',#337,#349,#239,.T.);
#446=EDGE_CURVE('',#350,#337,#240,.T.);
#447=EDGE_CURVE('',#350,#339,#241,.T.);
#448=EDGE_CURVE('',#351,#340,#242,.T.);
#449=EDGE_CURVE('',#338,#351,#243,.T.);
#450=EDGE_CURVE('',#352,#353,#244,.T.);
#451=EDGE_CURVE('',#354,#352,#245,.T.);
#452=EDGE_CURVE('',#355,#354,#246,.T.);
#453=EDGE_CURVE('',#351,#355,#247,.T.);
#454=EDGE_CURVE('',#353,#350,#248,.T.);
#455=EDGE_CURVE('',#356,#356,#249,.T.);
#456=EDGE_CURVE('',#357,#340,#250,.T.);
#457=EDGE_CURVE('',#357,#341,#33,.T.);
#458=EDGE_CURVE('',#346,#358,#34,.T.);
#459=EDGE_CURVE('',#358,#358,#251,.T.);
#460=EDGE_CURVE('',#344,#359,#35,.T.);
#461=EDGE_CURVE('',#359,#359,#252,.T.);
#462=EDGE_CURVE('',#342,#360,#36,.T.);
#463=EDGE_CURVE('',#361,#360,#253,.T.);
#464=EDGE_CURVE('',#360,#361,#254,.T.);
#465=EDGE_CURVE('',#362,#357,#255,.T.);
#466=EDGE_CURVE('',#362,#347,#37,.T.);
#467=EDGE_CURVE('',#363,#362,#256,.T.);
#468=EDGE_CURVE('',#348,#363,#38,.T.);
#469=EDGE_CURVE('',#349,#363,#257,.T.);
#470=EDGE_CURVE('',#353,#349,#258,.T.);
#471=EDGE_CURVE('',#355,#357,#259,.T.);
#472=EDGE_CURVE('',#363,#352,#260,.T.);
#473=EDGE_CURVE('',#354,#362,#261,.T.);
#474=EDGE_CURVE('',#361,#364,#39,.T.);
#475=EDGE_CURVE('',#364,#365,#262,.T.);
#476=EDGE_CURVE('',#365,#366,#263,.T.);
#477=EDGE_CURVE('',#366,#367,#271,.T.);
#478=EDGE_CURVE('',#367,#368,#284,.T.);
#479=EDGE_CURVE('',#368,#364,#264,.T.);
#480=EDGE_CURVE('',#365,#366,#285,.T.);
#481=EDGE_CURVE('',#369,#312,#286,.F.);
#482=EDGE_CURVE('',#370,#369,#287,.F.);
#483=EDGE_CURVE('',#371,#370,#288,.F.);
#484=EDGE_CURVE('',#372,#371,#289,.F.);
#485=EDGE_CURVE('',#373,#372,#290,.F.);
#486=EDGE_CURVE('',#374,#373,#291,.F.);
#487=EDGE_CURVE('',#375,#374,#292,.F.);
#488=EDGE_CURVE('',#376,#375,#293,.F.);
#489=EDGE_CURVE('',#377,#376,#40,.T.);
#490=EDGE_CURVE('',#378,#377,#294,.T.);
#491=EDGE_CURVE('',#367,#378,#295,.F.);
#492=EDGE_CURVE('',#379,#365,#296,.T.);
#493=EDGE_CURVE('',#380,#379,#297,.T.);
#494=EDGE_CURVE('',#381,#380,#298,.F.);
#495=EDGE_CURVE('',#382,#381,#299,.F.);
#496=EDGE_CURVE('',#313,#382,#300,.F.);
#497=EDGE_CURVE('',#383,#376,#301,.F.);
#498=EDGE_CURVE('',#383,#384,#272,.T.);
#499=EDGE_CURVE('',#380,#384,#302,.F.);
#500=EDGE_CURVE('',#378,#368,#303,.F.);
#501=EDGE_CURVE('',#385,#383,#304,.T.);
#502=EDGE_CURVE('',#385,#311,#305,.F.);
#503=EDGE_CURVE('',#313,#385,#306,.F.);
#504=EDGE_CURVE('',#316,#308,#265,.F.);
#505=EDGE_CURVE('',#386,#315,#273,.T.);
#506=EDGE_CURVE('',#310,#386,#274,.T.);
#507=EDGE_CURVE('',#386,#385,#307,.T.);
#508=EDGE_CURVE('',#320,#356,#41,.T.);
#509=EDGE_CURVE('',#387,#387,#266,.T.);
#510=EDGE_CURVE('',#387,#317,#42,.T.);
#511=EDGE_CURVE('',#309,#388,#43,.T.);
#512=EDGE_CURVE('',#388,#388,#267,.T.);
#513=ORIENTED_EDGE('',*,*,#389,.F.);
#514=ORIENTED_EDGE('',*,*,#390,.T.);
#515=ORIENTED_EDGE('',*,*,#391,.T.);
#516=ORIENTED_EDGE('',*,*,#392,.T.);
#517=ORIENTED_EDGE('',*,*,#393,.T.);
#518=ORIENTED_EDGE('',*,*,#394,.F.);
#519=ORIENTED_EDGE('',*,*,#395,.T.);
#520=ORIENTED_EDGE('',*,*,#396,.T.);
#521=ORIENTED_EDGE('',*,*,#397,.F.);
#522=ORIENTED_EDGE('',*,*,#398,.T.);
#523=ORIENTED_EDGE('',*,*,#399,.F.);
#524=ORIENTED_EDGE('',*,*,#400,.T.);
#525=ORIENTED_EDGE('',*,*,#401,.T.);
#526=ORIENTED_EDGE('',*,*,#402,.T.);
#527=ORIENTED_EDGE('',*,*,#399,.T.);
#528=ORIENTED_EDGE('',*,*,#402,.F.);
#529=ORIENTED_EDGE('',*,*,#403,.F.);
#530=ORIENTED_EDGE('',*,*,#404,.T.);
#531=ORIENTED_EDGE('',*,*,#405,.F.);
#532=ORIENTED_EDGE('',*,*,#406,.T.);
#533=ORIENTED_EDGE('',*,*,#407,.F.);
#534=ORIENTED_EDGE('',*,*,#408,.F.);
#535=ORIENTED_EDGE('',*,*,#409,.F.);
#536=ORIENTED_EDGE('',*,*,#410,.F.);
#537=ORIENTED_EDGE('',*,*,#411,.T.);
#538=ORIENTED_EDGE('',*,*,#412,.T.);
#539=ORIENTED_EDGE('',*,*,#413,.F.);
#540=ORIENTED_EDGE('',*,*,#414,.T.);
#541=ORIENTED_EDGE('',*,*,#415,.F.);
#542=ORIENTED_EDGE('',*,*,#412,.F.);
#543=ORIENTED_EDGE('',*,*,#416,.F.);
#544=ORIENTED_EDGE('',*,*,#417,.F.);
#545=ORIENTED_EDGE('',*,*,#418,.F.);
#546=ORIENTED_EDGE('',*,*,#419,.F.);
#547=ORIENTED_EDGE('',*,*,#420,.F.);
#548=ORIENTED_EDGE('',*,*,#404,.F.);
#549=ORIENTED_EDGE('',*,*,#421,.T.);
#550=ORIENTED_EDGE('',*,*,#405,.T.);
#551=ORIENTED_EDGE('',*,*,#420,.T.);
#552=ORIENTED_EDGE('',*,*,#422,.F.);
#553=ORIENTED_EDGE('',*,*,#423,.T.);
#554=ORIENTED_EDGE('',*,*,#406,.F.);
#555=ORIENTED_EDGE('',*,*,#424,.F.);
#556=ORIENTED_EDGE('',*,*,#425,.F.);
#557=ORIENTED_EDGE('',*,*,#408,.T.);
#558=ORIENTED_EDGE('',*,*,#426,.T.);
#559=ORIENTED_EDGE('',*,*,#409,.T.);
#560=ORIENTED_EDGE('',*,*,#427,.F.);
#561=ORIENTED_EDGE('',*,*,#428,.T.);
#562=ORIENTED_EDGE('',*,*,#414,.F.);
#563=ORIENTED_EDGE('',*,*,#410,.T.);
#564=ORIENTED_EDGE('',*,*,#429,.F.);
#565=ORIENTED_EDGE('',*,*,#430,.T.);
#566=ORIENTED_EDGE('',*,*,#431,.T.);
#567=ORIENTED_EDGE('',*,*,#416,.T.);
#568=ORIENTED_EDGE('',*,*,#411,.F.);
#569=ORIENTED_EDGE('',*,*,#432,.T.);
#570=ORIENTED_EDGE('',*,*,#433,.F.);
#571=ORIENTED_EDGE('',*,*,#434,.T.);
#572=ORIENTED_EDGE('',*,*,#421,.F.);
#573=ORIENTED_EDGE('',*,*,#434,.F.);
#574=ORIENTED_EDGE('',*,*,#435,.F.);
#575=ORIENTED_EDGE('',*,*,#436,.F.);
#576=ORIENTED_EDGE('',*,*,#437,.F.);
#577=ORIENTED_EDGE('',*,*,#438,.F.);
#578=ORIENTED_EDGE('',*,*,#439,.T.);
#579=ORIENTED_EDGE('',*,*,#417,.T.);
#580=ORIENTED_EDGE('',*,*,#431,.F.);
#581=ORIENTED_EDGE('',*,*,#440,.T.);
#582=ORIENTED_EDGE('',*,*,#441,.T.);
#583=ORIENTED_EDGE('',*,*,#418,.T.);
#584=ORIENTED_EDGE('',*,*,#439,.F.);
#585=ORIENTED_EDGE('',*,*,#442,.T.);
#586=ORIENTED_EDGE('',*,*,#422,.T.);
#587=ORIENTED_EDGE('',*,*,#419,.T.);
#588=ORIENTED_EDGE('',*,*,#441,.F.);
#589=ORIENTED_EDGE('',*,*,#443,.T.);
#590=ORIENTED_EDGE('',*,*,#423,.F.);
#591=ORIENTED_EDGE('',*,*,#444,.F.);
#592=ORIENTED_EDGE('',*,*,#445,.F.);
#593=ORIENTED_EDGE('',*,*,#424,.T.);
#594=ORIENTED_EDGE('',*,*,#427,.T.);
#595=ORIENTED_EDGE('',*,*,#425,.T.);
#596=ORIENTED_EDGE('',*,*,#446,.F.);
#597=ORIENTED_EDGE('',*,*,#447,.T.);
#598=ORIENTED_EDGE('',*,*,#448,.T.);
#599=ORIENTED_EDGE('',*,*,#429,.T.);
#600=ORIENTED_EDGE('',*,*,#426,.F.);
#601=ORIENTED_EDGE('',*,*,#449,.T.);
#602=ORIENTED_EDGE('',*,*,#450,.F.);
#603=ORIENTED_EDGE('',*,*,#451,.F.);
#604=ORIENTED_EDGE('',*,*,#452,.F.);
#605=ORIENTED_EDGE('',*,*,#453,.F.);
#606=ORIENTED_EDGE('',*,*,#449,.F.);
#607=ORIENTED_EDGE('',*,*,#428,.F.);
#608=ORIENTED_EDGE('',*,*,#447,.F.);
#609=ORIENTED_EDGE('',*,*,#454,.F.);
#610=ORIENTED_EDGE('',*,*,#455,.T.);
#611=ORIENTED_EDGE('',*,*,#432,.F.);
#612=ORIENTED_EDGE('',*,*,#430,.F.);
#613=ORIENTED_EDGE('',*,*,#456,.F.);
#614=ORIENTED_EDGE('',*,*,#457,.T.);
#615=ORIENTED_EDGE('',*,*,#437,.T.);
#616=ORIENTED_EDGE('',*,*,#458,.T.);
#617=ORIENTED_EDGE('',*,*,#459,.T.);
#618=ORIENTED_EDGE('',*,*,#458,.F.);
#619=ORIENTED_EDGE('',*,*,#438,.T.);
#620=ORIENTED_EDGE('',*,*,#435,.T.);
#621=ORIENTED_EDGE('',*,*,#460,.T.);
#622=ORIENTED_EDGE('',*,*,#461,.F.);
#623=ORIENTED_EDGE('',*,*,#460,.F.);
#624=ORIENTED_EDGE('',*,*,#436,.T.);
#625=ORIENTED_EDGE('',*,*,#433,.T.);
#626=ORIENTED_EDGE('',*,*,#462,.T.);
#627=ORIENTED_EDGE('',*,*,#463,.F.);
#628=ORIENTED_EDGE('',*,*,#464,.F.);
#629=ORIENTED_EDGE('',*,*,#462,.F.);
#630=ORIENTED_EDGE('',*,*,#440,.F.);
#631=ORIENTED_EDGE('',*,*,#457,.F.);
#632=ORIENTED_EDGE('',*,*,#465,.F.);
#633=ORIENTED_EDGE('',*,*,#466,.T.);
#634=ORIENTED_EDGE('',*,*,#442,.F.);
#635=ORIENTED_EDGE('',*,*,#466,.F.);
#636=ORIENTED_EDGE('',*,*,#467,.F.);
#637=ORIENTED_EDGE('',*,*,#468,.F.);
#638=ORIENTED_EDGE('',*,*,#443,.F.);
#639=ORIENTED_EDGE('',*,*,#468,.T.);
#640=ORIENTED_EDGE('',*,*,#469,.F.);
#641=ORIENTED_EDGE('',*,*,#444,.T.);
#642=ORIENTED_EDGE('',*,*,#446,.T.);
#643=ORIENTED_EDGE('',*,*,#445,.T.);
#644=ORIENTED_EDGE('',*,*,#470,.F.);
#645=ORIENTED_EDGE('',*,*,#454,.T.);
#646=ORIENTED_EDGE('',*,*,#471,.T.);
#647=ORIENTED_EDGE('',*,*,#456,.T.);
#648=ORIENTED_EDGE('',*,*,#448,.F.);
#649=ORIENTED_EDGE('',*,*,#453,.T.);
#650=ORIENTED_EDGE('',*,*,#472,.T.);
#651=ORIENTED_EDGE('',*,*,#450,.T.);
#652=ORIENTED_EDGE('',*,*,#470,.T.);
#653=ORIENTED_EDGE('',*,*,#469,.T.);
#654=ORIENTED_EDGE('',*,*,#473,.F.);
#655=ORIENTED_EDGE('',*,*,#451,.T.);
#656=ORIENTED_EDGE('',*,*,#472,.F.);
#657=ORIENTED_EDGE('',*,*,#467,.T.);
#658=ORIENTED_EDGE('',*,*,#473,.T.);
#659=ORIENTED_EDGE('',*,*,#465,.T.);
#660=ORIENTED_EDGE('',*,*,#471,.F.);
#661=ORIENTED_EDGE('',*,*,#452,.T.);
#662=ORIENTED_EDGE('',*,*,#459,.F.);
#663=ORIENTED_EDGE('',*,*,#461,.T.);
#664=ORIENTED_EDGE('',*,*,#464,.T.);
#665=ORIENTED_EDGE('',*,*,#474,.T.);
#666=ORIENTED_EDGE('',*,*,#475,.T.);
#667=ORIENTED_EDGE('',*,*,#476,.T.);
#668=ORIENTED_EDGE('',*,*,#477,.T.);
#669=ORIENTED_EDGE('',*,*,#478,.T.);
#670=ORIENTED_EDGE('',*,*,#479,.T.);
#671=ORIENTED_EDGE('',*,*,#474,.F.);
#672=ORIENTED_EDGE('',*,*,#463,.T.);
#673=ORIENTED_EDGE('',*,*,#480,.T.);
#674=ORIENTED_EDGE('',*,*,#476,.F.);
#675=ORIENTED_EDGE('',*,*,#393,.F.);
#676=ORIENTED_EDGE('',*,*,#481,.F.);
#677=ORIENTED_EDGE('',*,*,#482,.F.);
#678=ORIENTED_EDGE('',*,*,#483,.F.);
#679=ORIENTED_EDGE('',*,*,#484,.F.);
#680=ORIENTED_EDGE('',*,*,#485,.F.);
#681=ORIENTED_EDGE('',*,*,#486,.F.);
#682=ORIENTED_EDGE('',*,*,#487,.F.);
#683=ORIENTED_EDGE('',*,*,#488,.F.);
#684=ORIENTED_EDGE('',*,*,#489,.F.);
#685=ORIENTED_EDGE('',*,*,#490,.F.);
#686=ORIENTED_EDGE('',*,*,#491,.F.);
#687=ORIENTED_EDGE('',*,*,#477,.F.);
#688=ORIENTED_EDGE('',*,*,#480,.F.);
#689=ORIENTED_EDGE('',*,*,#492,.F.);
#690=ORIENTED_EDGE('',*,*,#493,.F.);
#691=ORIENTED_EDGE('',*,*,#494,.F.);
#692=ORIENTED_EDGE('',*,*,#495,.F.);
#693=ORIENTED_EDGE('',*,*,#496,.F.);
#694=ORIENTED_EDGE('',*,*,#489,.T.);
#695=ORIENTED_EDGE('',*,*,#497,.F.);
#696=ORIENTED_EDGE('',*,*,#498,.T.);
#697=ORIENTED_EDGE('',*,*,#499,.F.);
#698=ORIENTED_EDGE('',*,*,#493,.T.);
#699=ORIENTED_EDGE('',*,*,#492,.T.);
#700=ORIENTED_EDGE('',*,*,#475,.F.);
#701=ORIENTED_EDGE('',*,*,#479,.F.);
#702=ORIENTED_EDGE('',*,*,#500,.F.);
#703=ORIENTED_EDGE('',*,*,#490,.T.);
#704=ORIENTED_EDGE('',*,*,#501,.T.);
#705=ORIENTED_EDGE('',*,*,#497,.T.);
#706=ORIENTED_EDGE('',*,*,#488,.T.);
#707=ORIENTED_EDGE('',*,*,#487,.T.);
#708=ORIENTED_EDGE('',*,*,#486,.T.);
#709=ORIENTED_EDGE('',*,*,#485,.T.);
#710=ORIENTED_EDGE('',*,*,#484,.T.);
#711=ORIENTED_EDGE('',*,*,#483,.T.);
#712=ORIENTED_EDGE('',*,*,#482,.T.);
#713=ORIENTED_EDGE('',*,*,#481,.T.);
#714=ORIENTED_EDGE('',*,*,#392,.F.);
#715=ORIENTED_EDGE('',*,*,#502,.F.);
#716=ORIENTED_EDGE('',*,*,#491,.T.);
#717=ORIENTED_EDGE('',*,*,#500,.T.);
#718=ORIENTED_EDGE('',*,*,#478,.F.);
#719=ORIENTED_EDGE('',*,*,#496,.T.);
#720=ORIENTED_EDGE('',*,*,#495,.T.);
#721=ORIENTED_EDGE('',*,*,#494,.T.);
#722=ORIENTED_EDGE('',*,*,#499,.T.);
#723=ORIENTED_EDGE('',*,*,#498,.F.);
#724=ORIENTED_EDGE('',*,*,#501,.F.);
#725=ORIENTED_EDGE('',*,*,#503,.F.);
#726=ORIENTED_EDGE('',*,*,#504,.F.);
#727=ORIENTED_EDGE('',*,*,#396,.F.);
#728=ORIENTED_EDGE('',*,*,#505,.F.);
#729=ORIENTED_EDGE('',*,*,#506,.F.);
#730=ORIENTED_EDGE('',*,*,#390,.F.);
#731=ORIENTED_EDGE('',*,*,#506,.T.);
#732=ORIENTED_EDGE('',*,*,#507,.T.);
#733=ORIENTED_EDGE('',*,*,#502,.T.);
#734=ORIENTED_EDGE('',*,*,#391,.F.);
#735=ORIENTED_EDGE('',*,*,#503,.T.);
#736=ORIENTED_EDGE('',*,*,#507,.F.);
#737=ORIENTED_EDGE('',*,*,#505,.T.);
#738=ORIENTED_EDGE('',*,*,#395,.F.);
#739=ORIENTED_EDGE('',*,*,#394,.T.);
#740=ORIENTED_EDGE('',*,*,#403,.T.);
#741=ORIENTED_EDGE('',*,*,#407,.T.);
#742=ORIENTED_EDGE('',*,*,#413,.T.);
#743=ORIENTED_EDGE('',*,*,#415,.T.);
#744=ORIENTED_EDGE('',*,*,#400,.F.);
#745=ORIENTED_EDGE('',*,*,#401,.F.);
#746=ORIENTED_EDGE('',*,*,#508,.T.);
#747=ORIENTED_EDGE('',*,*,#455,.F.);
#748=ORIENTED_EDGE('',*,*,#508,.F.);
#749=ORIENTED_EDGE('',*,*,#509,.T.);
#750=ORIENTED_EDGE('',*,*,#510,.T.);
#751=ORIENTED_EDGE('',*,*,#398,.F.);
#752=ORIENTED_EDGE('',*,*,#510,.F.);
#753=ORIENTED_EDGE('',*,*,#504,.T.);
#754=ORIENTED_EDGE('',*,*,#389,.T.);
#755=ORIENTED_EDGE('',*,*,#511,.T.);
#756=ORIENTED_EDGE('',*,*,#512,.F.);
#757=ORIENTED_EDGE('',*,*,#511,.F.);
#758=ORIENTED_EDGE('',*,*,#397,.T.);
#759=ORIENTED_EDGE('',*,*,#512,.T.);
#760=ORIENTED_EDGE('',*,*,#509,.F.);
#761=B_SPLINE_SURFACE_WITH_KNOTS('',3,3,((#1175,#1176,#1177,#1178,#1179,
#1180,#1181,#1182,#1183,#1184,#1185,#1186,#1187,#1188,#1189,#1190,#1191),
(#1192,#1193,#1194,#1195,#1196,#1197,#1198,#1199,#1200,#1201,#1202,#1203,
#1204,#1205,#1206,#1207,#1208),(#1209,#1210,#1211,#1212,#1213,#1214,#1215,
#1216,#1217,#1218,#1219,#1220,#1221,#1222,#1223,#1224,#1225),(#1226,#1227,
#1228,#1229,#1230,#1231,#1232,#1233,#1234,#1235,#1236,#1237,#1238,#1239,
#1240,#1241,#1242),(#1243,#1244,#1245,#1246,#1247,#1248,#1249,#1250,#1251,
#1252,#1253,#1254,#1255,#1256,#1257,#1258,#1259),(#1260,#1261,#1262,#1263,
#1264,#1265,#1266,#1267,#1268,#1269,#1270,#1271,#1272,#1273,#1274,#1275,
#1276),(#1277,#1278,#1279,#1280,#1281,#1282,#1283,#1284,#1285,#1286,#1287,
#1288,#1289,#1290,#1291,#1292,#1293),(#1294,#1295,#1296,#1297,#1298,#1299,
#1300,#1301,#1302,#1303,#1304,#1305,#1306,#1307,#1308,#1309,#1310),(#1311,
#1312,#1313,#1314,#1315,#1316,#1317,#1318,#1319,#1320,#1321,#1322,#1323,
#1324,#1325,#1326,#1327),(#1328,#1329,#1330,#1331,#1332,#1333,#1334,#1335,
#1336,#1337,#1338,#1339,#1340,#1341,#1342,#1343,#1344)),.UNSPECIFIED.,.F.,
 .F.,.F.,(4,1,1,1,3,4),(4,1,1,1,1,1,1,1,1,1,1,1,1,1,4),(-0.00334639112917443,
0.285714285714286,0.571428571428571,0.785714285714286,1.00004140861807,
1.01007528661554),(0.0266677219558721,0.780566707095643,1.53442428361735,
2.28828186013905,3.04213943666075,3.54471115434189,4.54985458970416,5.0524263073853,
6.05756974274757,6.56014146042871,7.56528489579098,8.06785661347211,9.07300004883439,
9.82685762535609,10.5813438391305),.UNSPECIFIED.);
#762=B_SPLINE_SURFACE_WITH_KNOTS('',3,3,((#1840,#1841,#1842,#1843,#1844,
#1845,#1846,#1847,#1848,#1849,#1850,#1851,#1852,#1853,#1854,#1855,#1856,
#1857,#1858,#1859,#1860,#1861,#1862,#1863,#1864,#1865,#1866,#1867,#1868,
#1869,#1870,#1871,#1872,#1873,#1874,#1875,#1876,#1877,#1878,#1879,#1880,
#1881,#1882,#1883,#1884,#1885,#1886,#1887,#1888,#1889,#1890,#1891,#1892,
#1893,#1894,#1895,#1896,#1897,#1898,#1899,#1900,#1901,#1902,#1903,#1904,
#1905,#1906,#1907,#1908,#1909,#1910,#1911,#1912,#1913,#1914,#1915,#1916,
#1917,#1918,#1919,#1920,#1921,#1922,#1923,#1924,#1925,#1926),(#1927,#1928,
#1929,#1930,#1931,#1932,#1933,#1934,#1935,#1936,#1937,#1938,#1939,#1940,
#1941,#1942,#1943,#1944,#1945,#1946,#1947,#1948,#1949,#1950,#1951,#1952,
#1953,#1954,#1955,#1956,#1957,#1958,#1959,#1960,#1961,#1962,#1963,#1964,
#1965,#1966,#1967,#1968,#1969,#1970,#1971,#1972,#1973,#1974,#1975,#1976,
#1977,#1978,#1979,#1980,#1981,#1982,#1983,#1984,#1985,#1986,#1987,#1988,
#1989,#1990,#1991,#1992,#1993,#1994,#1995,#1996,#1997,#1998,#1999,#2000,
#2001,#2002,#2003,#2004,#2005,#2006,#2007,#2008,#2009,#2010,#2011,#2012,
#2013),(#2014,#2015,#2016,#2017,#2018,#2019,#2020,#2021,#2022,#2023,#2024,
#2025,#2026,#2027,#2028,#2029,#2030,#2031,#2032,#2033,#2034,#2035,#2036,
#2037,#2038,#2039,#2040,#2041,#2042,#2043,#2044,#2045,#2046,#2047,#2048,
#2049,#2050,#2051,#2052,#2053,#2054,#2055,#2056,#2057,#2058,#2059,#2060,
#2061,#2062,#2063,#2064,#2065,#2066,#2067,#2068,#2069,#2070,#2071,#2072,
#2073,#2074,#2075,#2076,#2077,#2078,#2079,#2080,#2081,#2082,#2083,#2084,
#2085,#2086,#2087,#2088,#2089,#2090,#2091,#2092,#2093,#2094,#2095,#2096,
#2097,#2098,#2099,#2100),(#2101,#2102,#2103,#2104,#2105,#2106,#2107,#2108,
#2109,#2110,#2111,#2112,#2113,#2114,#2115,#2116,#2117,#2118,#2119,#2120,
#2121,#2122,#2123,#2124,#2125,#2126,#2127,#2128,#2129,#2130,#2131,#2132,
#2133,#2134,#2135,#2136,#2137,#2138,#2139,#2140,#2141,#2142,#2143,#2144,
#2145,#2146,#2147,#2148,#2149,#2150,#2151,#2152,#2153,#2154,#2155,#2156,
#2157,#2158,#2159,#2160,#2161,#2162,#2163,#2164,#2165,#2166,#2167,#2168,
#2169,#2170,#2171,#2172,#2173,#2174,#2175,#2176,#2177,#2178,#2179,#2180,
#2181,#2182,#2183,#2184,#2185,#2186,#2187),(#2188,#2189,#2190,#2191,#2192,
#2193,#2194,#2195,#2196,#2197,#2198,#2199,#2200,#2201,#2202,#2203,#2204,
#2205,#2206,#2207,#2208,#2209,#2210,#2211,#2212,#2213,#2214,#2215,#2216,
#2217,#2218,#2219,#2220,#2221,#2222,#2223,#2224,#2225,#2226,#2227,#2228,
#2229,#2230,#2231,#2232,#2233,#2234,#2235,#2236,#2237,#2238,#2239,#2240,
#2241,#2242,#2243,#2244,#2245,#2246,#2247,#2248,#2249,#2250,#2251,#2252,
#2253,#2254,#2255,#2256,#2257,#2258,#2259,#2260,#2261,#2262,#2263,#2264,
#2265,#2266,#2267,#2268,#2269,#2270,#2271,#2272,#2273,#2274),(#2275,#2276,
#2277,#2278,#2279,#2280,#2281,#2282,#2283,#2284,#2285,#2286,#2287,#2288,
#2289,#2290,#2291,#2292,#2293,#2294,#2295,#2296,#2297,#2298,#2299,#2300,
#2301,#2302,#2303,#2304,#2305,#2306,#2307,#2308,#2309,#2310,#2311,#2312,
#2313,#2314,#2315,#2316,#2317,#2318,#2319,#2320,#2321,#2322,#2323,#2324,
#2325,#2326,#2327,#2328,#2329,#2330,#2331,#2332,#2333,#2334,#2335,#2336,
#2337,#2338,#2339,#2340,#2341,#2342,#2343,#2344,#2345,#2346,#2347,#2348,
#2349,#2350,#2351,#2352,#2353,#2354,#2355,#2356,#2357,#2358,#2359,#2360,
#2361),(#2362,#2363,#2364,#2365,#2366,#2367,#2368,#2369,#2370,#2371,#2372,
#2373,#2374,#2375,#2376,#2377,#2378,#2379,#2380,#2381,#2382,#2383,#2384,
#2385,#2386,#2387,#2388,#2389,#2390,#2391,#2392,#2393,#2394,#2395,#2396,
#2397,#2398,#2399,#2400,#2401,#2402,#2403,#2404,#2405,#2406,#2407,#2408,
#2409,#2410,#2411,#2412,#2413,#2414,#2415,#2416,#2417,#2418,#2419,#2420,
#2421,#2422,#2423,#2424,#2425,#2426,#2427,#2428,#2429,#2430,#2431,#2432,
#2433,#2434,#2435,#2436,#2437,#2438,#2439,#2440,#2441,#2442,#2443,#2444,
#2445,#2446,#2447,#2448),(#2449,#2450,#2451,#2452,#2453,#2454,#2455,#2456,
#2457,#2458,#2459,#2460,#2461,#2462,#2463,#2464,#2465,#2466,#2467,#2468,
#2469,#2470,#2471,#2472,#2473,#2474,#2475,#2476,#2477,#2478,#2479,#2480,
#2481,#2482,#2483,#2484,#2485,#2486,#2487,#2488,#2489,#2490,#2491,#2492,
#2493,#2494,#2495,#2496,#2497,#2498,#2499,#2500,#2501,#2502,#2503,#2504,
#2505,#2506,#2507,#2508,#2509,#2510,#2511,#2512,#2513,#2514,#2515,#2516,
#2517,#2518,#2519,#2520,#2521,#2522,#2523,#2524,#2525,#2526,#2527,#2528,
#2529,#2530,#2531,#2532,#2533,#2534,#2535),(#2536,#2537,#2538,#2539,#2540,
#2541,#2542,#2543,#2544,#2545,#2546,#2547,#2548,#2549,#2550,#2551,#2552,
#2553,#2554,#2555,#2556,#2557,#2558,#2559,#2560,#2561,#2562,#2563,#2564,
#2565,#2566,#2567,#2568,#2569,#2570,#2571,#2572,#2573,#2574,#2575,#2576,
#2577,#2578,#2579,#2580,#2581,#2582,#2583,#2584,#2585,#2586,#2587,#2588,
#2589,#2590,#2591,#2592,#2593,#2594,#2595,#2596,#2597,#2598,#2599,#2600,
#2601,#2602,#2603,#2604,#2605,#2606,#2607,#2608,#2609,#2610,#2611,#2612,
#2613,#2614,#2615,#2616,#2617,#2618,#2619,#2620,#2621,#2622),(#2623,#2624,
#2625,#2626,#2627,#2628,#2629,#2630,#2631,#2632,#2633,#2634,#2635,#2636,
#2637,#2638,#2639,#2640,#2641,#2642,#2643,#2644,#2645,#2646,#2647,#2648,
#2649,#2650,#2651,#2652,#2653,#2654,#2655,#2656,#2657,#2658,#2659,#2660,
#2661,#2662,#2663,#2664,#2665,#2666,#2667,#2668,#2669,#2670,#2671,#2672,
#2673,#2674,#2675,#2676,#2677,#2678,#2679,#2680,#2681,#2682,#2683,#2684,
#2685,#2686,#2687,#2688,#2689,#2690,#2691,#2692,#2693,#2694,#2695,#2696,
#2697,#2698,#2699,#2700,#2701,#2702,#2703,#2704,#2705,#2706,#2707,#2708,
#2709),(#2710,#2711,#2712,#2713,#2714,#2715,#2716,#2717,#2718,#2719,#2720,
#2721,#2722,#2723,#2724,#2725,#2726,#2727,#2728,#2729,#2730,#2731,#2732,
#2733,#2734,#2735,#2736,#2737,#2738,#2739,#2740,#2741,#2742,#2743,#2744,
#2745,#2746,#2747,#2748,#2749,#2750,#2751,#2752,#2753,#2754,#2755,#2756,
#2757,#2758,#2759,#2760,#2761,#2762,#2763,#2764,#2765,#2766,#2767,#2768,
#2769,#2770,#2771,#2772,#2773,#2774,#2775,#2776,#2777,#2778,#2779,#2780,
#2781,#2782,#2783,#2784,#2785,#2786,#2787,#2788,#2789,#2790,#2791,#2792,
#2793,#2794,#2795,#2796),(#2797,#2798,#2799,#2800,#2801,#2802,#2803,#2804,
#2805,#2806,#2807,#2808,#2809,#2810,#2811,#2812,#2813,#2814,#2815,#2816,
#2817,#2818,#2819,#2820,#2821,#2822,#2823,#2824,#2825,#2826,#2827,#2828,
#2829,#2830,#2831,#2832,#2833,#2834,#2835,#2836,#2837,#2838,#2839,#2840,
#2841,#2842,#2843,#2844,#2845,#2846,#2847,#2848,#2849,#2850,#2851,#2852,
#2853,#2854,#2855,#2856,#2857,#2858,#2859,#2860,#2861,#2862,#2863,#2864,
#2865,#2866,#2867,#2868,#2869,#2870,#2871,#2872,#2873,#2874,#2875,#2876,
#2877,#2878,#2879,#2880,#2881,#2882,#2883)),.UNSPECIFIED.,.F.,.F.,.F.,(4,
3,1,1,3,4),(4,1,1,1,1,1,1,1,1,1,1,1,1,1,1,1,1,1,1,1,1,1,1,1,1,1,1,1,1,1,
1,1,1,1,1,1,1,1,1,1,1,1,1,1,1,1,1,1,1,1,1,1,1,1,1,1,1,1,1,1,1,1,1,1,1,1,
1,1,1,1,1,1,1,1,1,1,1,1,1,1,1,1,1,1,4),(-0.855404988538604,-0.838467936226788,
-0.119781133745207,0.359343401242513,0.838467936230234,0.855237294954804),
(32.7241439763348,33.2152755694897,33.7064071626446,34.1975387557996,34.6886703489545,
35.1798019421094,35.6709335352643,36.1620651284192,36.6531967215741,37.1443283147291,
37.635459907884,38.1265915010389,38.6177230941938,39.1088546873487,39.5999862805036,
40.0911178736586,40.5822494668135,41.0733810599684,41.5645126531233,42.0556442462782,
42.5467758394332,43.0379074325881,43.529039025743,44.0201706188979,44.5113022120528,
45.0024338052078,45.4935653983627,45.9846969915176,46.4758285846725,46.9669601778274,
47.4580917709823,47.9492233641373,48.4403549572922,48.9314865504471,49.422618143602,
49.9137497367569,50.4048813299118,50.8960129230668,51.3871445162217,51.8782761093766,
52.3694077025315,52.8605392956864,53.3516708888414,53.8428024819963,54.3339340751512,
54.8250656683061,55.316197261461,55.8073288546159,56.2984604477709,56.7895920409258,
57.2807236340807,57.7718552272356,58.2629868203905,58.7541184135455,59.2452500067004,
59.7363815998553,60.2275131930102,60.7186447861651,61.20977637932,61.700907972475,
62.1920395656299,62.6831711587848,63.1743027519397,63.6654343450946,64.1565659382495,
64.6476975314045,65.1388291245594,65.6299607177143,66.1210923108692,66.6122239040241,
67.1033554971791,67.594487090334,68.0856186834889,68.5767502766438,69.0678818697987,
69.5590134629536,70.0501450561086,70.5412766492635,71.0324082424184,71.5235398355733,
72.0146714287282,72.5058030218832,72.9969346150381,73.488066208193,73.9791978013479),
 .UNSPECIFIED.);
#763=B_SPLINE_SURFACE_WITH_KNOTS('',3,3,((#4283,#4284,#4285,#4286,#4287,
#4288,#4289,#4290,#4291,#4292,#4293,#4294,#4295,#4296,#4297,#4298,#4299,
#4300,#4301,#4302,#4303,#4304,#4305,#4306,#4307,#4308,#4309,#4310,#4311,
#4312,#4313,#4314,#4315,#4316,#4317,#4318,#4319,#4320,#4321,#4322,#4323,
#4324,#4325,#4326,#4327,#4328,#4329,#4330,#4331,#4332,#4333,#4334,#4335,
#4336,#4337,#4338,#4339,#4340,#4341,#4342,#4343,#4344,#4345,#4346,#4347,
#4348,#4349,#4350,#4351,#4352,#4353,#4354,#4355,#4356,#4357),(#4358,#4359,
#4360,#4361,#4362,#4363,#4364,#4365,#4366,#4367,#4368,#4369,#4370,#4371,
#4372,#4373,#4374,#4375,#4376,#4377,#4378,#4379,#4380,#4381,#4382,#4383,
#4384,#4385,#4386,#4387,#4388,#4389,#4390,#4391,#4392,#4393,#4394,#4395,
#4396,#4397,#4398,#4399,#4400,#4401,#4402,#4403,#4404,#4405,#4406,#4407,
#4408,#4409,#4410,#4411,#4412,#4413,#4414,#4415,#4416,#4417,#4418,#4419,
#4420,#4421,#4422,#4423,#4424,#4425,#4426,#4427,#4428,#4429,#4430,#4431,
#4432),(#4433,#4434,#4435,#4436,#4437,#4438,#4439,#4440,#4441,#4442,#4443,
#4444,#4445,#4446,#4447,#4448,#4449,#4450,#4451,#4452,#4453,#4454,#4455,
#4456,#4457,#4458,#4459,#4460,#4461,#4462,#4463,#4464,#4465,#4466,#4467,
#4468,#4469,#4470,#4471,#4472,#4473,#4474,#4475,#4476,#4477,#4478,#4479,
#4480,#4481,#4482,#4483,#4484,#4485,#4486,#4487,#4488,#4489,#4490,#4491,
#4492,#4493,#4494,#4495,#4496,#4497,#4498,#4499,#4500,#4501,#4502,#4503,
#4504,#4505,#4506,#4507),(#4508,#4509,#4510,#4511,#4512,#4513,#4514,#4515,
#4516,#4517,#4518,#4519,#4520,#4521,#4522,#4523,#4524,#4525,#4526,#4527,
#4528,#4529,#4530,#4531,#4532,#4533,#4534,#4535,#4536,#4537,#4538,#4539,
#4540,#4541,#4542,#4543,#4544,#4545,#4546,#4547,#4548,#4549,#4550,#4551,
#4552,#4553,#4554,#4555,#4556,#4557,#4558,#4559,#4560,#4561,#4562,#4563,
#4564,#4565,#4566,#4567,#4568,#4569,#4570,#4571,#4572,#4573,#4574,#4575,
#4576,#4577,#4578,#4579,#4580,#4581,#4582)),.UNSPECIFIED.,.F.,.F.,.F.,(4,
4),(4,1,1,1,1,1,1,1,1,1,1,1,1,1,1,1,1,1,1,1,1,1,1,1,1,1,1,1,1,1,1,1,1,1,
1,1,1,1,1,1,1,1,1,1,1,1,1,1,1,1,1,1,1,1,1,1,1,1,1,1,1,1,1,1,1,1,1,1,1,1,
1,1,4),(2.31588344415972,3.14167359223762),(38.8931323998131,39.3884369771038,
39.8836428490449,40.378848720986,40.8740545929272,41.3692604648683,41.8644663368094,
42.3596722087506,42.8548780806917,43.3500839526328,43.845289824574,44.3404956965151,
44.8357015684562,45.3309074403974,45.8261133123385,46.3213191842796,46.8165250562207,
47.3117309281619,47.806936800103,48.3021426720441,48.7973485439853,49.2925544159264,
49.7877602878675,50.2829661598087,50.7781720317498,51.2733779036909,51.7685837756321,
52.2637896475732,52.7589955195143,53.2542013914554,53.7494072633966,54.2446131353377,
54.7398190072788,55.23502487922,55.7302307511611,56.2254366231022,56.7206424950434,
57.2158483669845,57.7110542389256,58.2062601108668,58.7014659828079,59.196671854749,
59.6918777266901,60.1870835986313,60.6822894705724,61.1774953425135,61.6727012144547,
62.1679070863958,62.6631129583369,63.1583188302781,63.6535247022192,64.1487305741603,
64.6439364461014,65.1391423180426,65.6343481899837,66.1295540619248,66.624759933866,
67.1199658058071,67.6151716777482,68.1103775496894,68.6055834216305,69.1007892935716,
69.5959951655128,70.0912010374539,70.586406909395,71.0816127813361,71.5768186532773,
72.0720245252184,72.5672303971595,73.0624362691007,73.5576421410418,74.0528480129829,
74.1719140524281),.UNSPECIFIED.);
#764=B_SPLINE_SURFACE_WITH_KNOTS('',3,3,((#5000,#5001,#5002,#5003,#5004,
#5005,#5006),(#5007,#5008,#5009,#5010,#5011,#5012,#5013),(#5014,#5015,#5016,
#5017,#5018,#5019,#5020),(#5021,#5022,#5023,#5024,#5025,#5026,#5027)),
 .UNSPECIFIED.,.F.,.F.,.F.,(4,4),(4,1,1,1,4),(0.774395661063406,1.00007568244686),
(-2.77435824152299,-2.34330066078772,-1.55849283350077,-0.773685006213825,
-0.710401938669033),.UNSPECIFIED.);
#765=B_SPLINE_SURFACE_WITH_KNOTS('',3,3,((#5028,#5029,#5030,#5031,#5032,
#5033,#5034,#5035,#5036,#5037,#5038,#5039,#5040,#5041,#5042,#5043,#5044,
#5045,#5046,#5047,#5048,#5049,#5050,#5051,#5052,#5053,#5054,#5055,#5056,
#5057,#5058,#5059,#5060,#5061,#5062,#5063,#5064,#5065,#5066,#5067,#5068,
#5069,#5070,#5071,#5072,#5073,#5074,#5075,#5076,#5077,#5078,#5079,#5080,
#5081,#5082,#5083,#5084,#5085,#5086,#5087,#5088,#5089,#5090,#5091,#5092,
#5093,#5094,#5095,#5096,#5097,#5098,#5099,#5100,#5101,#5102,#5103,#5104,
#5105,#5106,#5107,#5108,#5109,#5110),(#5111,#5112,#5113,#5114,#5115,#5116,
#5117,#5118,#5119,#5120,#5121,#5122,#5123,#5124,#5125,#5126,#5127,#5128,
#5129,#5130,#5131,#5132,#5133,#5134,#5135,#5136,#5137,#5138,#5139,#5140,
#5141,#5142,#5143,#5144,#5145,#5146,#5147,#5148,#5149,#5150,#5151,#5152,
#5153,#5154,#5155,#5156,#5157,#5158,#5159,#5160,#5161,#5162,#5163,#5164,
#5165,#5166,#5167,#5168,#5169,#5170,#5171,#5172,#5173,#5174,#5175,#5176,
#5177,#5178,#5179,#5180,#5181,#5182,#5183,#5184,#5185,#5186,#5187,#5188,
#5189,#5190,#5191,#5192,#5193),(#5194,#5195,#5196,#5197,#5198,#5199,#5200,
#5201,#5202,#5203,#5204,#5205,#5206,#5207,#5208,#5209,#5210,#5211,#5212,
#5213,#5214,#5215,#5216,#5217,#5218,#5219,#5220,#5221,#5222,#5223,#5224,
#5225,#5226,#5227,#5228,#5229,#5230,#5231,#5232,#5233,#5234,#5235,#5236,
#5237,#5238,#5239,#5240,#5241,#5242,#5243,#5244,#5245,#5246,#5247,#5248,
#5249,#5250,#5251,#5252,#5253,#5254,#5255,#5256,#5257,#5258,#5259,#5260,
#5261,#5262,#5263,#5264,#5265,#5266,#5267,#5268,#5269,#5270,#5271,#5272,
#5273,#5274,#5275,#5276),(#5277,#5278,#5279,#5280,#5281,#5282,#5283,#5284,
#5285,#5286,#5287,#5288,#5289,#5290,#5291,#5292,#5293,#5294,#5295,#5296,
#5297,#5298,#5299,#5300,#5301,#5302,#5303,#5304,#5305,#5306,#5307,#5308,
#5309,#5310,#5311,#5312,#5313,#5314,#5315,#5316,#5317,#5318,#5319,#5320,
#5321,#5322,#5323,#5324,#5325,#5326,#5327,#5328,#5329,#5330,#5331,#5332,
#5333,#5334,#5335,#5336,#5337,#5338,#5339,#5340,#5341,#5342,#5343,#5344,
#5345,#5346,#5347,#5348,#5349,#5350,#5351,#5352,#5353,#5354,#5355,#5356,
#5357,#5358,#5359),(#5360,#5361,#5362,#5363,#5364,#5365,#5366,#5367,#5368,
#5369,#5370,#5371,#5372,#5373,#5374,#5375,#5376,#5377,#5378,#5379,#5380,
#5381,#5382,#5383,#5384,#5385,#5386,#5387,#5388,#5389,#5390,#5391,#5392,
#5393,#5394,#5395,#5396,#5397,#5398,#5399,#5400,#5401,#5402,#5403,#5404,
#5405,#5406,#5407,#5408,#5409,#5410,#5411,#5412,#5413,#5414,#5415,#5416,
#5417,#5418,#5419,#5420,#5421,#5422,#5423,#5424,#5425,#5426,#5427,#5428,
#5429,#5430,#5431,#5432,#5433,#5434,#5435,#5436,#5437,#5438,#5439,#5440,
#5441,#5442),(#5443,#5444,#5445,#5446,#5447,#5448,#5449,#5450,#5451,#5452,
#5453,#5454,#5455,#5456,#5457,#5458,#5459,#5460,#5461,#5462,#5463,#5464,
#5465,#5466,#5467,#5468,#5469,#5470,#5471,#5472,#5473,#5474,#5475,#5476,
#5477,#5478,#5479,#5480,#5481,#5482,#5483,#5484,#5485,#5486,#5487,#5488,
#5489,#5490,#5491,#5492,#5493,#5494,#5495,#5496,#5497,#5498,#5499,#5500,
#5501,#5502,#5503,#5504,#5505,#5506,#5507,#5508,#5509,#5510,#5511,#5512,
#5513,#5514,#5515,#5516,#5517,#5518,#5519,#5520,#5521,#5522,#5523,#5524,
#5525),(#5526,#5527,#5528,#5529,#5530,#5531,#5532,#5533,#5534,#5535,#5536,
#5537,#5538,#5539,#5540,#5541,#5542,#5543,#5544,#5545,#5546,#5547,#5548,
#5549,#5550,#5551,#5552,#5553,#5554,#5555,#5556,#5557,#5558,#5559,#5560,
#5561,#5562,#5563,#5564,#5565,#5566,#5567,#5568,#5569,#5570,#5571,#5572,
#5573,#5574,#5575,#5576,#5577,#5578,#5579,#5580,#5581,#5582,#5583,#5584,
#5585,#5586,#5587,#5588,#5589,#5590,#5591,#5592,#5593,#5594,#5595,#5596,
#5597,#5598,#5599,#5600,#5601,#5602,#5603,#5604,#5605,#5606,#5607,#5608)),
 .UNSPECIFIED.,.F.,.F.,.F.,(4,3,4),(4,1,1,1,1,1,1,1,1,1,1,1,1,1,1,1,1,1,
1,1,1,1,1,1,1,1,1,1,1,1,1,1,1,1,1,1,1,1,1,1,1,1,1,1,1,1,1,1,1,1,1,1,1,1,
1,1,1,1,1,1,1,1,1,1,1,1,1,1,1,1,1,1,1,1,1,1,1,1,1,1,4),(-3.14160322685287,
-2.3187071642291,-2.31047823808093),(37.4480614519116,37.9436823521751,
38.4393032524387,38.9349241527022,39.4305450529657,39.9261659532292,40.4217868534927,
40.9174077537563,41.4130286540198,41.9086495542833,42.4042704545468,42.8998913548104,
43.3955122550739,43.8911331553374,44.3867540556009,44.8823749558644,45.377995856128,
45.8736167563915,46.369237656655,46.8648585569185,47.3604794571821,47.8561003574456,
48.3517212577091,48.8473421579726,49.3429630582362,49.8385839584997,50.3342048587632,
50.8298257590267,51.3254466592902,51.8210675595538,52.3166884598173,52.8123093600808,
53.3079302603443,53.8035511606079,54.2991720608714,54.7947929611349,55.2904138613984,
55.7860347616619,56.2816556619255,56.777276562189,57.2728974624525,57.768518362716,
58.2641392629795,58.7597601632431,59.2553810635066,59.7510019637701,60.2466228640336,
60.7422437642972,61.2378646645607,61.7334855648242,62.2291064650877,62.7247273653512,
63.2203482656148,63.7159691658783,64.2115900661418,64.7072109664053,65.2028318666689,
65.6984527669324,66.1940736671959,66.6896945674594,67.1853154677229,67.6809363679865,
68.17655726825,68.6721781685135,69.167799068777,69.6634199690406,70.1590408693041,
70.6546617695676,71.1502826698311,71.6459035700946,72.1415244703582,72.6371453706217,
73.1327662708852,73.6283871711487,74.1240080714123,74.6196289716758,75.1152498719393,
75.6108707722028,76.1064916724663,76.6021125727299,77.0977334729934),
 .UNSPECIFIED.);
#766=B_SPLINE_SURFACE_WITH_KNOTS('',3,3,((#5619,#5620,#5621,#5622),(#5623,
#5624,#5625,#5626),(#5627,#5628,#5629,#5630),(#5631,#5632,#5633,#5634),
(#5635,#5636,#5637,#5638),(#5639,#5640,#5641,#5642)),.UNSPECIFIED.,.F.,
 .F.,.F.,(4,2,4),(4,4),(-0.00600810645767527,0.498123101378707,1.00225430921509),
(0.00646285934320253,0.549838222203145),.UNSPECIFIED.);
#767=B_SPLINE_SURFACE_WITH_KNOTS('',3,3,((#5650,#5651,#5652,#5653),(#5654,
#5655,#5656,#5657),(#5658,#5659,#5660,#5661),(#5662,#5663,#5664,#5665),
(#5666,#5667,#5668,#5669),(#5670,#5671,#5672,#5673)),.UNSPECIFIED.,.F.,
 .F.,.F.,(4,2,4),(4,4),(-0.00600845300851675,0.496995773495742,1.00029464937264),
(-0.000294629400465224,0.550119873032704),.UNSPECIFIED.);
#768=ADVANCED_FACE('',(#97),#761,.F.);
#769=ADVANCED_FACE('',(#98,#84),#90,.F.);
#770=ADVANCED_FACE('',(#99),#75,.T.);
#771=ADVANCED_FACE('',(#100),#76,.T.);
#772=ADVANCED_FACE('',(#101),#61,.T.);
#773=ADVANCED_FACE('',(#102),#77,.T.);
#774=ADVANCED_FACE('',(#103,#85),#91,.T.);
#775=ADVANCED_FACE('',(#104),#19,.F.);
#776=ADVANCED_FACE('',(#105),#62,.F.);
#777=ADVANCED_FACE('',(#106),#20,.F.);
#778=ADVANCED_FACE('',(#107),#63,.T.);
#779=ADVANCED_FACE('',(#108),#21,.F.);
#780=ADVANCED_FACE('',(#109,#86,#87),#64,.T.);
#781=ADVANCED_FACE('',(#110),#78,.T.);
#782=ADVANCED_FACE('',(#111),#22,.F.);
#783=ADVANCED_FACE('',(#112),#79,.T.);
#784=ADVANCED_FACE('',(#113),#65,.T.);
#785=ADVANCED_FACE('',(#114),#80,.T.);
#786=ADVANCED_FACE('',(#115),#81,.T.);
#787=ADVANCED_FACE('',(#116,#88),#92,.T.);
#788=ADVANCED_FACE('',(#117),#66,.T.);
#789=ADVANCED_FACE('',(#118),#67,.T.);
#790=ADVANCED_FACE('',(#119),#68,.T.);
#791=ADVANCED_FACE('',(#120),#15,.T.);
#792=ADVANCED_FACE('',(#121),#69,.F.);
#793=ADVANCED_FACE('',(#122),#70,.T.);
#794=ADVANCED_FACE('',(#123),#71,.T.);
#795=ADVANCED_FACE('',(#124),#23,.F.);
#796=ADVANCED_FACE('',(#125),#24,.F.);
#797=ADVANCED_FACE('',(#126),#82,.T.);
#798=ADVANCED_FACE('',(#127),#25,.F.);
#799=ADVANCED_FACE('',(#128),#83,.T.);
#800=ADVANCED_FACE('',(#129),#93,.T.);
#801=ADVANCED_FACE('',(#130),#94,.T.);
#802=ADVANCED_FACE('',(#131),#72,.T.);
#803=ADVANCED_FACE('',(#132),#16,.T.);
#804=ADVANCED_FACE('',(#133),#762,.F.);
#805=ADVANCED_FACE('',(#134),#17,.T.);
#806=ADVANCED_FACE('',(#135),#763,.T.);
#807=ADVANCED_FACE('',(#136),#764,.T.);
#808=ADVANCED_FACE('',(#137),#765,.T.);
#809=ADVANCED_FACE('',(#138),#95,.F.);
#810=ADVANCED_FACE('',(#139),#766,.F.);
#811=ADVANCED_FACE('',(#140),#767,.F.);
#812=ADVANCED_FACE('',(#141),#26,.F.);
#813=ADVANCED_FACE('',(#142),#18,.F.);
#814=ADVANCED_FACE('',(#143),#73,.F.);
#815=ADVANCED_FACE('',(#144),#74,.T.);
#816=ADVANCED_FACE('',(#145,#89),#96,.T.);
#817=CLOSED_SHELL('',(#768,#769,#770,#771,#772,#773,#774,#775,#776,#777,
#778,#779,#780,#781,#782,#783,#784,#785,#786,#787,#788,#789,#790,#791,#792,
#793,#794,#795,#796,#797,#798,#799,#800,#801,#802,#803,#804,#805,#806,#807,
#808,#809,#810,#811,#812,#813,#814,#815,#816));
#818=DERIVED_UNIT_ELEMENT(#820,1.);
#819=DERIVED_UNIT_ELEMENT(#5698,3.);
#820=(
MASS_UNIT()
NAMED_UNIT(*)
SI_UNIT(.KILO.,.GRAM.)
);
#821=DERIVED_UNIT((#818,#819));
#822=MEASURE_REPRESENTATION_ITEM('density measure',
POSITIVE_RATIO_MEASURE(7850.),#821);
#823=PROPERTY_DEFINITION_REPRESENTATION(#828,#825);
#824=PROPERTY_DEFINITION_REPRESENTATION(#829,#826);
#825=REPRESENTATION('material name',(#827),#5696);
#826=REPRESENTATION('density',(#822),#5696);
#827=DESCRIPTIVE_REPRESENTATION_ITEM('Steel','Steel');
#828=PROPERTY_DEFINITION('material property','material name',#5705);
#829=PROPERTY_DEFINITION('material property','density of part',#5705);
#830=AXIS2_PLACEMENT_3D('placement',#1174,#939,#940);
#831=AXIS2_PLACEMENT_3D('',#1386,#941,#942);
#832=AXIS2_PLACEMENT_3D('',#1511,#943,#944);
#833=AXIS2_PLACEMENT_3D('',#1513,#945,#946);
#834=AXIS2_PLACEMENT_3D('',#1515,#947,#948);
#835=AXIS2_PLACEMENT_3D('',#1528,#949,#950);
#836=AXIS2_PLACEMENT_3D('',#1530,#951,#952);
#837=AXIS2_PLACEMENT_3D('',#1532,#953,#954);
#838=AXIS2_PLACEMENT_3D('',#1533,#955,#956);
#839=AXIS2_PLACEMENT_3D('',#1536,#957,#958);
#840=AXIS2_PLACEMENT_3D('',#1537,#959,#960);
#841=AXIS2_PLACEMENT_3D('',#1538,#961,#962);
#842=AXIS2_PLACEMENT_3D('',#1539,#963,#964);
#843=AXIS2_PLACEMENT_3D('',#1542,#965,#966);
#844=AXIS2_PLACEMENT_3D('',#1544,#967,#968);
#845=AXIS2_PLACEMENT_3D('',#1546,#969,#970);
#846=AXIS2_PLACEMENT_3D('',#1547,#971,#972);
#847=AXIS2_PLACEMENT_3D('',#1548,#973,#974);
#848=AXIS2_PLACEMENT_3D('',#1550,#975,#976);
#849=AXIS2_PLACEMENT_3D('',#1554,#978,#979);
#850=AXIS2_PLACEMENT_3D('',#1556,#981,#982);
#851=AXIS2_PLACEMENT_3D('',#1559,#983,#984);
#852=AXIS2_PLACEMENT_3D('',#1561,#985,#986);
#853=AXIS2_PLACEMENT_3D('',#1562,#987,#988);
#854=AXIS2_PLACEMENT_3D('',#1563,#989,#990);
#855=AXIS2_PLACEMENT_3D('',#1564,#991,#992);
#856=AXIS2_PLACEMENT_3D('',#1565,#993,#994);
#857=AXIS2_PLACEMENT_3D('',#1567,#995,#996);
#858=AXIS2_PLACEMENT_3D('',#1569,#997,#998);
#859=AXIS2_PLACEMENT_3D('',#1571,#999,#1000);
#860=AXIS2_PLACEMENT_3D('',#1573,#1001,#1002);
#861=AXIS2_PLACEMENT_3D('',#1574,#1003,#1004);
#862=AXIS2_PLACEMENT_3D('',#1576,#1005,#1006);
#863=AXIS2_PLACEMENT_3D('',#1587,#1007,#1008);
#864=AXIS2_PLACEMENT_3D('',#1588,#1009,#1010);
#865=AXIS2_PLACEMENT_3D('',#1589,#1011,#1012);
#866=AXIS2_PLACEMENT_3D('',#1592,#1014,#1015);
#867=AXIS2_PLACEMENT_3D('',#1603,#1016,#1017);
#868=AXIS2_PLACEMENT_3D('',#1605,#1018,#1019);
#869=AXIS2_PLACEMENT_3D('',#1606,#1020,#1021);
#870=AXIS2_PLACEMENT_3D('',#1607,#1022,#1023);
#871=AXIS2_PLACEMENT_3D('',#1609,#1024,#1025);
#872=AXIS2_PLACEMENT_3D('',#1621,#1027,#1028);
#873=AXIS2_PLACEMENT_3D('',#1622,#1029,#1030);
#874=AXIS2_PLACEMENT_3D('',#1623,#1031,#1032);
#875=AXIS2_PLACEMENT_3D('',#1625,#1033,#1034);
#876=AXIS2_PLACEMENT_3D('',#1705,#1036,#1037);
#877=AXIS2_PLACEMENT_3D('',#1707,#1038,#1039);
#878=AXIS2_PLACEMENT_3D('',#1708,#1040,#1041);
#879=AXIS2_PLACEMENT_3D('',#1719,#1042,#1043);
#880=AXIS2_PLACEMENT_3D('',#1720,#1044,#1045);
#881=AXIS2_PLACEMENT_3D('',#1721,#1046,#1047);
#882=AXIS2_PLACEMENT_3D('',#1722,#1048,#1049);
#883=AXIS2_PLACEMENT_3D('',#1723,#1050,#1051);
#884=AXIS2_PLACEMENT_3D('',#1726,#1053,#1054);
#885=AXIS2_PLACEMENT_3D('',#1727,#1055,#1056);
#886=AXIS2_PLACEMENT_3D('',#1729,#1057,#1058);
#887=AXIS2_PLACEMENT_3D('',#1730,#1059,#1060);
#888=AXIS2_PLACEMENT_3D('',#1731,#1061,#1062);
#889=AXIS2_PLACEMENT_3D('',#1733,#1063,#1064);
#890=AXIS2_PLACEMENT_3D('',#1734,#1065,#1066);
#891=AXIS2_PLACEMENT_3D('',#1735,#1067,#1068);
#892=AXIS2_PLACEMENT_3D('',#1738,#1069,#1070);
#893=AXIS2_PLACEMENT_3D('',#1740,#1071,#1072);
#894=AXIS2_PLACEMENT_3D('',#1742,#1073,#1074);
#895=AXIS2_PLACEMENT_3D('',#1743,#1075,#1076);
#896=AXIS2_PLACEMENT_3D('',#1744,#1077,#1078);
#897=AXIS2_PLACEMENT_3D('',#1746,#1079,#1080);
#898=AXIS2_PLACEMENT_3D('',#1747,#1081,#1082);
#899=AXIS2_PLACEMENT_3D('',#1749,#1083,#1084);
#900=AXIS2_PLACEMENT_3D('',#1751,#1086,#1087);
#901=AXIS2_PLACEMENT_3D('',#1754,#1089,#1090);
#902=AXIS2_PLACEMENT_3D('',#1755,#1091,#1092);
#903=AXIS2_PLACEMENT_3D('',#1758,#1094,#1095);
#904=AXIS2_PLACEMENT_3D('',#1759,#1096,#1097);
#905=AXIS2_PLACEMENT_3D('',#1763,#1099,#1100);
#906=AXIS2_PLACEMENT_3D('',#1764,#1101,#1102);
#907=AXIS2_PLACEMENT_3D('',#1765,#1103,#1104);
#908=AXIS2_PLACEMENT_3D('',#1767,#1105,#1106);
#909=AXIS2_PLACEMENT_3D('',#1769,#1108,#1109);
#910=AXIS2_PLACEMENT_3D('',#1771,#1110,#1111);
#911=AXIS2_PLACEMENT_3D('',#1773,#1113,#1114);
#912=AXIS2_PLACEMENT_3D('',#1774,#1115,#1116);
#913=AXIS2_PLACEMENT_3D('',#1784,#1117,#1118);
#914=AXIS2_PLACEMENT_3D('',#1794,#1119,#1120);
#915=AXIS2_PLACEMENT_3D('',#1795,#1121,#1122);
#916=AXIS2_PLACEMENT_3D('',#1796,#1123,#1124);
#917=AXIS2_PLACEMENT_3D('',#1806,#1125,#1126);
#918=AXIS2_PLACEMENT_3D('',#1807,#1127,#1128);
#919=AXIS2_PLACEMENT_3D('',#1808,#1129,#1130);
#920=AXIS2_PLACEMENT_3D('',#1809,#1131,#1132);
#921=AXIS2_PLACEMENT_3D('',#1810,#1133,#1134);
#922=AXIS2_PLACEMENT_3D('',#1814,#1136,#1137);
#923=AXIS2_PLACEMENT_3D('',#1816,#1138,#1139);
#924=AXIS2_PLACEMENT_3D('',#1818,#1140,#1141);
#925=AXIS2_PLACEMENT_3D('',#1826,#1142,#1143);
#926=AXIS2_PLACEMENT_3D('',#1827,#1144,#1145);
#927=AXIS2_PLACEMENT_3D('',#4215,#1147,#1148);
#928=AXIS2_PLACEMENT_3D('',#4242,#1149,#1150);
#929=AXIS2_PLACEMENT_3D('',#5614,#1151,#1152);
#930=AXIS2_PLACEMENT_3D('',#5615,#1153,#1154);
#931=AXIS2_PLACEMENT_3D('',#5617,#1155,#1156);
#932=AXIS2_PLACEMENT_3D('',#5618,#1157,#1158);
#933=AXIS2_PLACEMENT_3D('',#5683,#1159,#1160);
#934=AXIS2_PLACEMENT_3D('',#5685,#1162,#1163);
#935=AXIS2_PLACEMENT_3D('',#5687,#1164,#1165);
#936=AXIS2_PLACEMENT_3D('',#5689,#1167,#1168);
#937=AXIS2_PLACEMENT_3D('',#5692,#1170,#1171);
#938=AXIS2_PLACEMENT_3D('',#5693,#1172,#1173);
#939=DIRECTION('axis',(0.,0.,1.));
#940=DIRECTION('refdir',(1.,0.,0.));
#941=DIRECTION('center_axis',(0.,0.,-1.));
#942=DIRECTION('ref_axis',(0.854612960262388,0.519265527597932,0.));
#943=DIRECTION('center_axis',(0.0301140665945125,-0.0556221813532951,0.99799765327111));
#944=DIRECTION('ref_axis',(0.937833050624124,-0.3438263908519,-0.0474613749358946));
#945=DIRECTION('center_axis',(0.974258311090724,-0.225434261511337,-0.00037014522551035));
#946=DIRECTION('ref_axis',(0.000369984155906218,-4.29617969623123E-5,0.999999930633002));
#947=DIRECTION('center_axis',(-3.98591004577024E-14,-1.23327194911461E-13,
-1.));
#948=DIRECTION('ref_axis',(0.931309113542183,-0.364229783286971,7.79829396213989E-15));
#949=DIRECTION('center_axis',(1.22464679914735E-16,0.,-1.));
#950=DIRECTION('ref_axis',(-1.,0.,-1.22464679914735E-16));
#951=DIRECTION('center_axis',(1.22464679914735E-16,0.,-1.));
#952=DIRECTION('ref_axis',(-1.,0.,-1.22464679914735E-16));
#953=DIRECTION('center_axis',(0.,0.,-1.));
#954=DIRECTION('ref_axis',(-1.,0.,0.));
#955=DIRECTION('center_axis',(-1.22464679914735E-16,0.,1.));
#956=DIRECTION('ref_axis',(1.,0.,0.));
#957=DIRECTION('center_axis',(0.,0.,-1.));
#958=DIRECTION('ref_axis',(-1.,-7.20518557915661E-17,0.));
#959=DIRECTION('center_axis',(0.,0.,-1.));
#960=DIRECTION('ref_axis',(-1.,-7.20518557915661E-17,0.));
#961=DIRECTION('center_axis',(1.22464679914735E-16,-1.,1.49975978266185E-32));
#962=DIRECTION('ref_axis',(-1.,-1.22464679914735E-16,0.));
#963=DIRECTION('center_axis',(1.22464679914735E-16,0.,-1.));
#964=DIRECTION('ref_axis',(1.,-6.7957895575051E-13,1.5544117168251E-16));
#965=DIRECTION('center_axis',(-0.843062803219038,-0.537815126068855,0.));
#966=DIRECTION('ref_axis',(0.,0.,1.));
#967=DIRECTION('center_axis',(-1.22464679914735E-16,0.,1.));
#968=DIRECTION('ref_axis',(1.,4.54969395492813E-13,1.22464679914735E-16));
#969=DIRECTION('center_axis',(-0.843062803230736,0.537815126050517,0.));
#970=DIRECTION('ref_axis',(-0.537815126050517,-0.843062803230736,0.));
#971=DIRECTION('center_axis',(1.22464679914735E-16,0.,-1.));
#972=DIRECTION('ref_axis',(1.,4.54969395492813E-13,1.22464679914735E-16));
#973=DIRECTION('center_axis',(1.22464679914735E-16,0.,-1.));
#974=DIRECTION('ref_axis',(-0.938318694643744,0.345771640366962,-1.14910898597558E-16));
#975=DIRECTION('center_axis',(-1.22464679914735E-16,0.,1.));
#976=DIRECTION('ref_axis',(-0.938318694639604,0.345771640378198,-1.14910898597051E-16));
#977=DIRECTION('',(-1.22464679914735E-16,0.,1.));
#978=DIRECTION('center_axis',(1.22464679914735E-16,0.,-1.));
#979=DIRECTION('ref_axis',(-0.938318694643745,0.34577164036696,-1.14910898597558E-16));
#980=DIRECTION('',(1.22464679914735E-16,0.,-1.));
#981=DIRECTION('center_axis',(1.22464679914735E-16,0.,-1.));
#982=DIRECTION('ref_axis',(-1.,0.,-1.09273919746571E-16));
#983=DIRECTION('center_axis',(-0.29249117663129,-0.956268221574284,0.));
#984=DIRECTION('ref_axis',(0.956268221574284,-0.29249117663129,0.));
#985=DIRECTION('center_axis',(1.22464679914735E-16,0.,-1.));
#986=DIRECTION('ref_axis',(-2.83276944882399E-16,-1.,-3.4691420382247E-32));
#987=DIRECTION('center_axis',(-0.292491176641103,0.956268221571282,0.));
#988=DIRECTION('ref_axis',(-0.956268221571282,-0.292491176641103,0.));
#989=DIRECTION('center_axis',(-1.22464679914735E-16,0.,1.));
#990=DIRECTION('ref_axis',(-2.83276944882399E-16,-1.,-3.4691420382247E-32));
#991=DIRECTION('center_axis',(-1.22464679914735E-16,0.,1.));
#992=DIRECTION('ref_axis',(0.,-1.,0.));
#993=DIRECTION('center_axis',(1.22464679914735E-16,0.,-1.));
#994=DIRECTION('ref_axis',(-0.938318694639604,0.345771640378198,-1.14910898597051E-16));
#995=DIRECTION('center_axis',(1.22464679914735E-16,0.,-1.));
#996=DIRECTION('ref_axis',(0.938318694639604,0.345771640378198,1.14910898597051E-16));
#997=DIRECTION('center_axis',(-1.22464679914735E-16,0.,1.));
#998=DIRECTION('ref_axis',(-1.,-4.55020095043028E-13,-1.22464679914735E-16));
#999=DIRECTION('center_axis',(1.22464679914735E-16,0.,-1.));
#1000=DIRECTION('ref_axis',(0.938318694639604,-0.345771640378198,1.14910898597051E-16));
#1001=DIRECTION('center_axis',(1.22464679914735E-16,0.,-1.));
#1002=DIRECTION('ref_axis',(1.60812264967664E-16,1.,1.96938225556285E-32));
#1003=DIRECTION('center_axis',(1.22464679914735E-16,0.,-1.));
#1004=DIRECTION('ref_axis',(-0.938318694639604,-0.345771640378198,-1.14910898597051E-16));
#1005=DIRECTION('center_axis',(1.22464679914735E-16,0.,-1.));
#1006=DIRECTION('ref_axis',(-1.,0.,-1.22464679914735E-16));
#1007=DIRECTION('center_axis',(0.292491176631288,0.956268221574284,0.));
#1008=DIRECTION('ref_axis',(-0.956268221574284,0.292491176631288,0.));
#1009=DIRECTION('center_axis',(-1.22464679914735E-16,0.,1.));
#1010=DIRECTION('ref_axis',(-0.938318694639604,-0.345771640378198,-1.14910898597051E-16));
#1011=DIRECTION('center_axis',(1.22464679914735E-16,0.,-1.));
#1012=DIRECTION('ref_axis',(1.,0.,1.22464679914735E-16));
#1013=DIRECTION('',(-1.22464679914735E-16,0.,1.));
#1014=DIRECTION('center_axis',(-1.22464679914735E-16,0.,1.));
#1015=DIRECTION('ref_axis',(1.,-6.79678535675521E-13,1.22464679914735E-16));
#1016=DIRECTION('center_axis',(-0.292491176641104,0.956268221571282,0.));
#1017=DIRECTION('ref_axis',(0.,0.,-1.));
#1018=DIRECTION('center_axis',(0.843062803231533,0.537815126049267,0.));
#1019=DIRECTION('ref_axis',(0.,0.,-1.));
#1020=DIRECTION('center_axis',(-1.22464679914735E-16,0.,1.));
#1021=DIRECTION('ref_axis',(-0.938318694643745,0.34577164036696,-1.14910898597558E-16));
#1022=DIRECTION('center_axis',(-1.22464679914735E-16,0.,1.));
#1023=DIRECTION('ref_axis',(-1.,0.,-1.22464679914735E-16));
#1024=DIRECTION('center_axis',(1.22464679914735E-16,0.,-1.));
#1025=DIRECTION('ref_axis',(-2.83276944882399E-16,-1.,-3.4691420382247E-32));
#1026=DIRECTION('',(-1.22464679914735E-16,0.,1.));
#1027=DIRECTION('center_axis',(0.843062803230735,-0.537815126050518,0.));
#1028=DIRECTION('ref_axis',(0.537815126050518,0.843062803230735,0.));
#1029=DIRECTION('center_axis',(-1.22464679914735E-16,0.,1.));
#1030=DIRECTION('ref_axis',(0.938318694639604,0.345771640378198,1.14910898597051E-16));
#1031=DIRECTION('center_axis',(-1.22464679914735E-16,0.,1.));
#1032=DIRECTION('ref_axis',(-1.,0.,-1.22464679914735E-16));
#1033=DIRECTION('center_axis',(-1.22464679914735E-16,0.,1.));
#1034=DIRECTION('ref_axis',(1.,0.,1.22464679914735E-16));
#1035=DIRECTION('',(1.22464679914735E-16,0.,-1.));
#1036=DIRECTION('center_axis',(1.22464679914735E-16,0.,-1.));
#1037=DIRECTION('ref_axis',(-1.,0.,-1.5544117168251E-16));
#1038=DIRECTION('center_axis',(-0.843062803231531,-0.537815126049271,0.));
#1039=DIRECTION('ref_axis',(0.537815126049271,-0.843062803231531,0.));
#1040=DIRECTION('center_axis',(1.22464679914735E-16,0.,-1.));
#1041=DIRECTION('ref_axis',(-1.,-4.55020095043028E-13,-1.22464679914735E-16));
#1042=DIRECTION('center_axis',(0.292491176641103,-0.956268221571282,0.));
#1043=DIRECTION('ref_axis',(0.956268221571282,0.292491176641103,0.));
#1044=DIRECTION('center_axis',(-1.22464679914735E-16,0.,1.));
#1045=DIRECTION('ref_axis',(0.938318694639604,-0.345771640378198,1.14910898597051E-16));
#1046=DIRECTION('center_axis',(1.22464679914735E-16,0.,-1.));
#1047=DIRECTION('ref_axis',(-1.,0.,-1.09273919746571E-16));
#1048=DIRECTION('center_axis',(-1.22464679914735E-16,0.,1.));
#1049=DIRECTION('ref_axis',(1.60812264967664E-16,1.,1.96938225556285E-32));
#1050=DIRECTION('center_axis',(-1.22464679914735E-16,0.,1.));
#1051=DIRECTION('ref_axis',(-1.,0.,-1.22464679914735E-16));
#1052=DIRECTION('',(-1.22464679914735E-16,0.,1.));
#1053=DIRECTION('center_axis',(1.22464679914735E-16,0.,-1.));
#1054=DIRECTION('ref_axis',(-0.938318694639985,-0.345771640377165,-1.14910898597098E-16));
#1055=DIRECTION('center_axis',(-1.22464679914735E-16,0.,1.));
#1056=DIRECTION('ref_axis',(1.,0.,1.20522705602835E-16));
#1057=DIRECTION('center_axis',(-0.843062803230734,0.53781512605052,0.));
#1058=DIRECTION('ref_axis',(0.,0.,-1.));
#1059=DIRECTION('center_axis',(1.22464679914735E-16,0.,-1.));
#1060=DIRECTION('ref_axis',(1.,-6.79678535675521E-13,1.22464679914735E-16));
#1061=DIRECTION('center_axis',(1.22464679914735E-16,0.,-1.));
#1062=DIRECTION('ref_axis',(-1.,0.,-1.22933159714892E-16));
#1063=DIRECTION('center_axis',(-0.292491176631289,-0.956268221574284,0.));
#1064=DIRECTION('ref_axis',(0.,0.,-1.));
#1065=DIRECTION('center_axis',(-1.22464679914735E-16,0.,1.));
#1066=DIRECTION('ref_axis',(-2.83276944882399E-16,-1.,-3.4691420382247E-32));
#1067=DIRECTION('center_axis',(1.22464679914735E-16,0.,-1.));
#1068=DIRECTION('ref_axis',(-1.,0.,-1.22464679914735E-16));
#1069=DIRECTION('center_axis',(-1.22464679914735E-16,0.,1.));
#1070=DIRECTION('ref_axis',(1.60812264967664E-16,1.,1.96938225556285E-32));
#1071=DIRECTION('center_axis',(-1.22464679914735E-16,0.,1.));
#1072=DIRECTION('ref_axis',(0.938318694643745,-0.34577164036696,1.14910898597558E-16));
#1073=DIRECTION('center_axis',(1.22464679914735E-16,0.,-1.));
#1074=DIRECTION('ref_axis',(-1.,6.79334026390681E-13,-1.22464679914735E-16));
#1075=DIRECTION('center_axis',(-1.22464679914735E-16,0.,1.));
#1076=DIRECTION('ref_axis',(0.938318694639985,0.345771640377165,1.14910898597098E-16));
#1077=DIRECTION('center_axis',(-1.22464679914735E-16,0.,1.));
#1078=DIRECTION('ref_axis',(-0.938318694639985,-0.345771640377165,-1.14910898597098E-16));
#1079=DIRECTION('center_axis',(-1.22464679914735E-16,0.,1.));
#1080=DIRECTION('ref_axis',(-1.,0.,-1.22464679914735E-16));
#1081=DIRECTION('center_axis',(-1.22464679914735E-16,0.,1.));
#1082=DIRECTION('ref_axis',(0.938318694639985,0.345771640377165,1.14910898597098E-16));
#1083=DIRECTION('center_axis',(1.22464679914735E-16,0.,-1.));
#1084=DIRECTION('ref_axis',(0.938318694639985,0.345771640377165,1.14910898597098E-16));
#1085=DIRECTION('',(-1.22464679914735E-16,0.,1.));
#1086=DIRECTION('center_axis',(0.,1.,0.));
#1087=DIRECTION('ref_axis',(1.22464679914735E-16,0.,-1.));
#1088=DIRECTION('',(0.,-1.,0.));
#1089=DIRECTION('center_axis',(0.,1.,0.));
#1090=DIRECTION('ref_axis',(1.22464679914735E-16,0.,-1.));
#1091=DIRECTION('center_axis',(0.,-1.,0.));
#1092=DIRECTION('ref_axis',(1.22464679914735E-16,0.,-1.));
#1093=DIRECTION('',(0.,1.,0.));
#1094=DIRECTION('center_axis',(0.,1.,0.));
#1095=DIRECTION('ref_axis',(1.22464679914735E-16,0.,-1.));
#1096=DIRECTION('center_axis',(1.22464679914735E-16,0.,-1.));
#1097=DIRECTION('ref_axis',(-1.,0.,-1.22464679914735E-16));
#1098=DIRECTION('',(-0.509906360994703,6.24455192857037E-17,0.860229912882097));
#1099=DIRECTION('center_axis',(-1.22464679914735E-16,0.,1.));
#1100=DIRECTION('ref_axis',(1.,0.,1.22464679914735E-16));
#1101=DIRECTION('center_axis',(-1.22464679914735E-16,0.,1.));
#1102=DIRECTION('ref_axis',(1.,0.,1.22464679914735E-16));
#1103=DIRECTION('center_axis',(1.22464679914735E-16,0.,-1.));
#1104=DIRECTION('ref_axis',(-1.,6.79334026390681E-13,-1.22464679914735E-16));
#1105=DIRECTION('center_axis',(-1.22464679914735E-16,0.,1.));
#1106=DIRECTION('ref_axis',(-1.,6.79334026390681E-13,-1.22464679914735E-16));
#1107=DIRECTION('',(-1.22464679914735E-16,0.,1.));
#1108=DIRECTION('center_axis',(1.22464679914735E-16,0.,-1.));
#1109=DIRECTION('ref_axis',(1.,0.,1.22464679914735E-16));
#1110=DIRECTION('center_axis',(1.22464679914735E-16,0.,-1.));
#1111=DIRECTION('ref_axis',(0.938318694643745,-0.34577164036696,1.14910898597558E-16));
#1112=DIRECTION('',(1.22464679914735E-16,0.,-1.));
#1113=DIRECTION('center_axis',(-1.22464679914735E-16,0.,1.));
#1114=DIRECTION('ref_axis',(-1.,0.,-1.22464679914735E-16));
#1115=DIRECTION('center_axis',(1.22464679914735E-16,0.,-1.));
#1116=DIRECTION('ref_axis',(1.60812264967664E-16,1.,1.96938225556285E-32));
#1117=DIRECTION('center_axis',(0.292491176631286,0.956268221574285,0.));
#1118=DIRECTION('ref_axis',(0.,0.,-1.));
#1119=DIRECTION('center_axis',(0.843062803230739,-0.537815126050512,0.));
#1120=DIRECTION('ref_axis',(0.,0.,-1.));
#1121=DIRECTION('center_axis',(-1.22464679914735E-16,0.,1.));
#1122=DIRECTION('ref_axis',(1.,0.,1.22933159714892E-16));
#1123=DIRECTION('center_axis',(-0.292491176631302,0.95626822157428,0.));
#1124=DIRECTION('ref_axis',(0.95626822157428,0.292491176631302,0.));
#1125=DIRECTION('center_axis',(-0.843062803231528,-0.537815126049276,0.));
#1126=DIRECTION('ref_axis',(0.,0.,-1.));
#1127=DIRECTION('center_axis',(-1.22464679914735E-16,0.,1.));
#1128=DIRECTION('ref_axis',(-1.,6.79578955750511E-13,-1.20522705602835E-16));
#1129=DIRECTION('center_axis',(0.,-1.,0.));
#1130=DIRECTION('ref_axis',(1.,0.,1.22464679914735E-16));
#1131=DIRECTION('center_axis',(0.,1.,0.));
#1132=DIRECTION('ref_axis',(1.,0.,1.22464679914735E-16));
#1133=DIRECTION('center_axis',(1.22464679914735E-16,0.,-1.));
#1134=DIRECTION('ref_axis',(1.,0.,1.22464679914735E-16));
#1135=DIRECTION('',(-1.22464679914735E-16,0.,1.));
#1136=DIRECTION('center_axis',(1.22464679914735E-16,0.,-1.));
#1137=DIRECTION('ref_axis',(0.0334275696974248,0.999441142631283,4.09369662332262E-18));
#1138=DIRECTION('center_axis',(1.22464679914735E-16,0.,-1.));
#1139=DIRECTION('ref_axis',(0.974998617056733,0.222210928483406,1.19402893555162E-16));
#1140=DIRECTION('center_axis',(-0.00279073643503729,2.41964017385804E-5,
-0.999996105594759));
#1141=DIRECTION('ref_axis',(0.0361816498685824,0.999345226793821,-7.67931890487772E-5));
#1142=DIRECTION('center_axis',(1.22464679914735E-16,0.,-1.));
#1143=DIRECTION('ref_axis',(0.0334275696974248,0.999441142631283,4.09369662332262E-18));
#1144=DIRECTION('center_axis',(-1.22464679914735E-16,0.,1.));
#1145=DIRECTION('ref_axis',(1.,0.,1.22464679914735E-16));
#1146=DIRECTION('',(0.735066928254195,0.677322966722257,0.0301696824229712));
#1147=DIRECTION('center_axis',(-1.22464679914735E-16,0.,1.));
#1148=DIRECTION('ref_axis',(-0.66510909912523,-0.746746199361486,-8.14523729327491E-17));
#1149=DIRECTION('center_axis',(0.00648381148909576,-0.000968877996365144,
-0.999978510501102));
#1150=DIRECTION('ref_axis',(0.990841869548788,-0.134868151655789,0.00655524355110635));
#1151=DIRECTION('center_axis',(1.22464679914735E-16,0.,-1.));
#1152=DIRECTION('ref_axis',(-1.,0.,-1.22464679914735E-16));
#1153=DIRECTION('center_axis',(1.22464679914735E-16,0.,-1.));
#1154=DIRECTION('ref_axis',(-1.,0.,-1.22464679914735E-16));
#1155=DIRECTION('center_axis',(1.22464679914735E-16,0.,-1.));
#1156=DIRECTION('ref_axis',(-0.956857225490247,-0.290558513947031,-1.17181213843765E-16));
#1157=DIRECTION('center_axis',(4.12165158091399E-15,-1.5935325616221E-14,
-1.));
#1158=DIRECTION('ref_axis',(-0.994564571965394,0.104121622112283,-5.75846059241056E-15));
#1159=DIRECTION('center_axis',(1.22464679914735E-16,0.,-1.));
#1160=DIRECTION('ref_axis',(-1.,0.,-1.22464679914735E-16));
#1161=DIRECTION('',(0.0261769483078732,-3.20575159566825E-18,-0.999657324975557));
#1162=DIRECTION('center_axis',(1.22464679914735E-16,0.,-1.));
#1163=DIRECTION('ref_axis',(-1.,0.,-1.22464679914735E-16));
#1164=DIRECTION('center_axis',(-1.22464679914735E-16,0.,1.));
#1165=DIRECTION('ref_axis',(1.,0.,1.22464679914735E-16));
#1166=DIRECTION('',(1.22464679914735E-16,0.,-1.));
#1167=DIRECTION('center_axis',(1.22464679914735E-16,0.,-1.));
#1168=DIRECTION('ref_axis',(-1.,0.,-1.22464679914735E-16));
#1169=DIRECTION('',(-1.22464679914735E-16,0.,1.));
#1170=DIRECTION('center_axis',(-1.22464679914735E-16,0.,1.));
#1171=DIRECTION('ref_axis',(1.,0.,1.22464679914735E-16));
#1172=DIRECTION('center_axis',(-1.22464679914735E-16,0.,1.));
#1173=DIRECTION('ref_axis',(1.,0.,1.22464679914735E-16));
#1174=CARTESIAN_POINT('',(0.,0.,0.));
#1175=CARTESIAN_POINT('Ctrl Pts',(0.00365890969349291,0.0185703711712488,
0.0491146117209949));
#1176=CARTESIAN_POINT('Ctrl Pts',(0.00610641502113437,0.0180020420978346,
0.0491146112434793));
#1177=CARTESIAN_POINT('Ctrl Pts',(0.0107793858709521,0.015901909971381,
0.0491146104110441));
#1178=CARTESIAN_POINT('Ctrl Pts',(0.0160322382689139,0.010288237267507,
0.0491146091494026));
#1179=CARTESIAN_POINT('Ctrl Pts',(0.0186768023096975,0.00306060988790344,
0.0491146074624664));
#1180=CARTESIAN_POINT('Ctrl Pts',(0.0182994331387671,-0.00376293380784913,
0.0491146064123335));
#1181=CARTESIAN_POINT('Ctrl Pts',(0.0153823978492535,-0.0107974329038637,
0.0491146043529932));
#1182=CARTESIAN_POINT('Ctrl Pts',(0.0103867445977596,-0.0156154878032946,
0.0491146032550125));
#1183=CARTESIAN_POINT('Ctrl Pts',(0.0024533972410081,-0.018576477043147,
0.0491146008032619));
#1184=CARTESIAN_POINT('Ctrl Pts',(-0.0044755756035636,-0.0182020234869155,
0.0491145995824237));
#1185=CARTESIAN_POINT('Ctrl Pts',(-0.0120447671009543,-0.0144085239744244,
0.0491145963461874));
#1186=CARTESIAN_POINT('Ctrl Pts',(-0.0164962864145069,-0.00908942751056724,
0.0491145951372018));
#1187=CARTESIAN_POINT('Ctrl Pts',(-0.0189058615592589,-0.000975092610609596,
0.0491145916971404));
#1188=CARTESIAN_POINT('Ctrl Pts',(-0.0179990774849947,0.0067741742101105,
0.0491145893832831));
#1189=CARTESIAN_POINT('Ctrl Pts',(-0.0132626902314542,0.0138979540598209,
0.0491145839612627));
#1190=CARTESIAN_POINT('Ctrl Pts',(-0.0090079192638456,0.0167433105466545,
0.0491145859457708));
#1191=CARTESIAN_POINT('Ctrl Pts',(-0.00668749217655684,0.0177104687383115,
0.0491145808814347));
#1192=CARTESIAN_POINT('Ctrl Pts',(0.00367498966489975,0.0186396407430084,
0.0491147880202562));
#1193=CARTESIAN_POINT('Ctrl Pts',(0.00613256929807199,0.0180740228830986,
0.0491148135590015));
#1194=CARTESIAN_POINT('Ctrl Pts',(0.0108287089156877,0.0159740950247389,
0.0491148618543454));
#1195=CARTESIAN_POINT('Ctrl Pts',(0.0161166640689071,0.0103421940531838,
0.0491149367901025));
#1196=CARTESIAN_POINT('Ctrl Pts',(0.0187874705596495,0.00307876375901708,
0.0491150260324819));
#1197=CARTESIAN_POINT('Ctrl Pts',(0.0184181515661644,-0.00378759669890088,
0.0491150948851583));
#1198=CARTESIAN_POINT('Ctrl Pts',(0.0154918137865192,-0.0108734551927208,
0.0491151994579751));
#1199=CARTESIAN_POINT('Ctrl Pts',(0.0104668100107264,-0.0157341443535797,
0.0491152743508524));
#1200=CARTESIAN_POINT('Ctrl Pts',(0.00247510062505678,-0.018729642403048,
0.0491154023854758));
#1201=CARTESIAN_POINT('Ctrl Pts',(-0.00451297204007579,-0.0183621469882699,
0.0491154872936245));
#1202=CARTESIAN_POINT('Ctrl Pts',(-0.0121556427308374,-0.0145452253703988,
0.0491156470881119));
#1203=CARTESIAN_POINT('Ctrl Pts',(-0.016657583728283,-0.00918204466989267,
0.0491157406476141));
#1204=CARTESIAN_POINT('Ctrl Pts',(-0.0191034976131915,-0.000989555470439712,
0.0491159200363792));
#1205=CARTESIAN_POINT('Ctrl Pts',(-0.0181995487195714,0.00684323670702871,
0.0491160675770303));
#1206=CARTESIAN_POINT('Ctrl Pts',(-0.0134222835274669,0.014054843922823,
0.0491163279336212));
#1207=CARTESIAN_POINT('Ctrl Pts',(-0.00912300693663921,0.0169415125418337,
0.049116347709445));
#1208=CARTESIAN_POINT('Ctrl Pts',(-0.00677681225759742,0.0179247232838089,
0.049116533744324));
#1209=CARTESIAN_POINT('Ctrl Pts',(0.00370697159129331,0.0187774130249693,
0.0490999960522205));
#1210=CARTESIAN_POINT('Ctrl Pts',(0.0061845906341276,0.0182171941132324,
0.0490979659642578));
#1211=CARTESIAN_POINT('Ctrl Pts',(0.0109268160550511,0.016117678274907,
0.0490937897248304));
#1212=CARTESIAN_POINT('Ctrl Pts',(0.0162846087206735,0.0104495409909069,
0.04908716613135));
#1213=CARTESIAN_POINT('Ctrl Pts',(0.0190076517099039,0.00311488027796734,
0.0490801582936581));
#1214=CARTESIAN_POINT('Ctrl Pts',(0.0186543696980804,-0.003836650208452,
0.0490735502191502));
#1215=CARTESIAN_POINT('Ctrl Pts',(0.0157095477758154,-0.0110247425860753,
0.0490657319277718));
#1216=CARTESIAN_POINT('Ctrl Pts',(0.0106261735608454,-0.0159702736323083,
0.049058331409591));
#1217=CARTESIAN_POINT('Ctrl Pts',(0.00251829839282279,-0.0190344964547947,
0.0490484244926518));
#1218=CARTESIAN_POINT('Ctrl Pts',(-0.00458736635493372,-0.0186808912953842,
0.0490399180591848));
#1219=CARTESIAN_POINT('Ctrl Pts',(-0.012376394448381,-0.0148173673694675,
0.0490283936732304));
#1220=CARTESIAN_POINT('Ctrl Pts',(-0.0169786951220588,-0.00936648794077298,
0.0490183671167639));
#1221=CARTESIAN_POINT('Ctrl Pts',(-0.0194970039042906,-0.00101836677363489,
0.0490045036617435));
#1222=CARTESIAN_POINT('Ctrl Pts',(-0.018598789633873,0.00698070781288249,
0.0489906353978972));
#1223=CARTESIAN_POINT('Ctrl Pts',(-0.0137400646299852,0.0143673486800827,
0.0489725610769043));
#1224=CARTESIAN_POINT('Ctrl Pts',(-0.0093523299145539,0.017335935431761,
0.0489597262009795));
#1225=CARTESIAN_POINT('Ctrl Pts',(-0.00695467077794164,0.0183513589745812,
0.0489525005043828));
#1226=CARTESIAN_POINT('Ctrl Pts',(0.0037489202403304,0.0189581201225195,
0.0490392761960398));
#1227=CARTESIAN_POINT('Ctrl Pts',(0.00625255323057243,0.018403819513457,
0.0490289389982658));
#1228=CARTESIAN_POINT('Ctrl Pts',(0.0110536150542498,0.0163021624124629,
0.049007786368641));
#1229=CARTESIAN_POINT('Ctrl Pts',(0.0164966048744111,0.0105841496428211,
0.0489745983073342));
#1230=CARTESIAN_POINT('Ctrl Pts',(0.0192788479367952,0.00315845602265883,
0.0489398765162547));
#1231=CARTESIAN_POINT('Ctrl Pts',(0.0189385786756526,-0.00389640848049627,
0.0489075462718737));
#1232=CARTESIAN_POINT('Ctrl Pts',(0.0159643349639055,-0.0112031760539004,
0.0488696916174012));
#1233=CARTESIAN_POINT('Ctrl Pts',(0.0108070754261497,-0.0162408902519735,
0.0488343501691912));
#1234=CARTESIAN_POINT('Ctrl Pts',(0.00256449405830489,-0.0193714069854824,
0.0487877359370362));
#1235=CARTESIAN_POINT('Ctrl Pts',(-0.00466880068862571,-0.0190215278319565,
0.0487483263729128));
#1236=CARTESIAN_POINT('Ctrl Pts',(-0.0126045216146815,-0.0150954861378949,
0.0486958588761554));
#1237=CARTESIAN_POINT('Ctrl Pts',(-0.017296812765173,-0.00954637780110993,
0.048651028625219));
#1238=CARTESIAN_POINT('Ctrl Pts',(-0.0198654805660929,-0.00104274536064157,
0.0485903543809705));
#1239=CARTESIAN_POINT('Ctrl Pts',(-0.0189500352155973,0.00710633564946325,
0.0485309438717347));
#1240=CARTESIAN_POINT('Ctrl Pts',(-0.0139971682817932,0.0146254187509807,
0.0484559030427603));
#1241=CARTESIAN_POINT('Ctrl Pts',(-0.00952752449806952,0.0176405604591735,
0.0484042185426386));
#1242=CARTESIAN_POINT('Ctrl Pts',(-0.00708704881012904,0.0186688983736361,
0.0483757158079586));
#1243=CARTESIAN_POINT('Ctrl Pts',(0.00378388568327707,0.0191087448470725,
0.0489546293139438));
#1244=CARTESIAN_POINT('Ctrl Pts',(0.00630877741378799,0.0185575483831049,
0.0489330389609091));
#1245=CARTESIAN_POINT('Ctrl Pts',(0.0111563498983856,0.0164499225647669,
0.0488891669268996));
#1246=CARTESIAN_POINT('Ctrl Pts',(0.016660482362204,0.0106868022391319,
0.0488213457376367));
#1247=CARTESIAN_POINT('Ctrl Pts',(0.0194779964036989,0.00318901907994275,
0.0487514948347121));
#1248=CARTESIAN_POINT('Ctrl Pts',(0.0191367702972613,-0.00393923601067218,
0.0486875622858048));
#1249=CARTESIAN_POINT('Ctrl Pts',(0.0161307655090232,-0.0113219787989192,
0.04861381752147));
#1250=CARTESIAN_POINT('Ctrl Pts',(0.0109165159748166,-0.0164086876586502,
0.0485462711066072));
#1251=CARTESIAN_POINT('Ctrl Pts',(0.00258796843770811,-0.0195607720107808,
0.0484590550001798));
#1252=CARTESIAN_POINT('Ctrl Pts',(-0.00471325036025062,-0.0191946081835206,
0.0483869382545317));
#1253=CARTESIAN_POINT('Ctrl Pts',(-0.0127080453771071,-0.0152165903891233,
0.048293340614806));
#1254=CARTESIAN_POINT('Ctrl Pts',(-0.0174190941736991,-0.00961093931511941,
0.0482154765990251));
#1255=CARTESIAN_POINT('Ctrl Pts',(-0.0199726090679252,-0.00104543092223083,
0.0481134010805718));
#1256=CARTESIAN_POINT('Ctrl Pts',(-0.0190148444975949,0.00713752571611815,
0.0480167111679868));
#1257=CARTESIAN_POINT('Ctrl Pts',(-0.0140068200648746,0.0146445851090374,
0.0479003857344349));
#1258=CARTESIAN_POINT('Ctrl Pts',(-0.00951614287341879,0.0176264549707715,
0.0478242112954267));
#1259=CARTESIAN_POINT('Ctrl Pts',(-0.00707203026416716,0.0186328727126946,
0.0477835277084153));
#1260=CARTESIAN_POINT('Ctrl Pts',(0.00380279595469205,0.0191902068332772,
0.048889867998889));
#1261=CARTESIAN_POINT('Ctrl Pts',(0.00633887666055816,0.0186393595562927,
0.0488599587573378));
#1262=CARTESIAN_POINT('Ctrl Pts',(0.0112097661797293,0.0165254934095835,
0.0487995267508798));
#1263=CARTESIAN_POINT('Ctrl Pts',(0.0167399577882178,0.0107355351496963,
0.0487072691824468));
#1264=CARTESIAN_POINT('Ctrl Pts',(0.0195667895848862,0.00320153724212775,
0.0486135329257332));
#1265=CARTESIAN_POINT('Ctrl Pts',(0.0192171285077899,-0.003957510615714,
0.0485289779038902));
#1266=CARTESIAN_POINT('Ctrl Pts',(0.0161894132282479,-0.0113657200429043,
0.0484327506675021));
#1267=CARTESIAN_POINT('Ctrl Pts',(0.0109479737388866,-0.0164604596263296,
0.0483460640690921));
#1268=CARTESIAN_POINT('Ctrl Pts',(0.00259087579717261,-0.0196027444651103,
0.0482362905935421));
#1269=CARTESIAN_POINT('Ctrl Pts',(-0.00472184461079233,-0.0192163268363085,
0.0481473384687467));
#1270=CARTESIAN_POINT('Ctrl Pts',(-0.0127089061138556,-0.0152120282843063,
0.0480346535052365));
#1271=CARTESIAN_POINT('Ctrl Pts',(-0.0173963514453084,-0.00959323039654874,
0.0479432652652666));
#1272=CARTESIAN_POINT('Ctrl Pts',(-0.0199099373764217,-0.00103668625164199,
0.047827206844026));
#1273=CARTESIAN_POINT('Ctrl Pts',(-0.0189169236769666,0.00711053370971091,
0.0477209567536904));
#1274=CARTESIAN_POINT('Ctrl Pts',(-0.0138979054482164,0.0145445030262812,
0.0475996622096663));
#1275=CARTESIAN_POINT('Ctrl Pts',(-0.00942497503555052,0.0174730714074358,
0.0475245987786473));
#1276=CARTESIAN_POINT('Ctrl Pts',(-0.00699712236106053,0.018453189045248,
0.0474861012309277));
#1277=CARTESIAN_POINT('Ctrl Pts',(0.00381161608202086,0.019228202326289,
0.0488543908027612));
#1278=CARTESIAN_POINT('Ctrl Pts',(0.00635281286693341,0.0186770773080625,
0.0488200345243637));
#1279=CARTESIAN_POINT('Ctrl Pts',(0.011233973807114,0.016559320924829,0.0487508500516235));
#1280=CARTESIAN_POINT('Ctrl Pts',(0.0167740733052224,0.0107560800769779,
0.0486459895754318));
#1281=CARTESIAN_POINT('Ctrl Pts',(0.0196022039613008,0.00320612121961774,
0.0485402783808627));
#1282=CARTESIAN_POINT('Ctrl Pts',(0.0192462442322127,-0.00396450392793477,
0.0484457374194569));
#1283=CARTESIAN_POINT('Ctrl Pts',(0.0162071725788353,-0.0113798084019873,
0.0483389806189983));
#1284=CARTESIAN_POINT('Ctrl Pts',(0.0109543362881858,-0.0164728633827652,
0.0482437661422308));
#1285=CARTESIAN_POINT('Ctrl Pts',(0.00258941542672071,-0.0196045740967609,
0.0481245778841125));
#1286=CARTESIAN_POINT('Ctrl Pts',(-0.00472135832759094,-0.0192058515885031,
0.048029185585001));
#1287=CARTESIAN_POINT('Ctrl Pts',(-0.0126938828192483,-0.0151904710671973,
0.0479101204817052));
#1288=CARTESIAN_POINT('Ctrl Pts',(-0.0173616694269666,-0.00957086259321922,
0.0478151017953153));
#1289=CARTESIAN_POINT('Ctrl Pts',(-0.019849409607069,-0.00103011810989855,
0.0476968628907455));
#1290=CARTESIAN_POINT('Ctrl Pts',(-0.0188383473301986,0.00708676141755738,
0.0475910456402871));
#1291=CARTESIAN_POINT('Ctrl Pts',(-0.013820775790167,0.0144718567039787,
0.0474745537055898));
#1292=CARTESIAN_POINT('Ctrl Pts',(-0.00936373829008215,0.0173693343572788,
0.0474053824479939));
#1293=CARTESIAN_POINT('Ctrl Pts',(-0.0069478760418905,0.0183350599785371,
0.0473710208682107));
#1294=CARTESIAN_POINT('Ctrl Pts',(0.00381202900260852,0.0192299811125488,
0.0488527299123764));
#1295=CARTESIAN_POINT('Ctrl Pts',(0.00635346530043143,0.0186788430916669,
0.048818165442759));
#1296=CARTESIAN_POINT('Ctrl Pts',(0.0112351071045544,0.01656090458422,0.0487485712170316));
#1297=CARTESIAN_POINT('Ctrl Pts',(0.0167756704476224,0.0107570419024856,
0.048643120726673));
#1298=CARTESIAN_POINT('Ctrl Pts',(0.0196038619107357,0.00320633582181206,
0.0485368489167985));
#1299=CARTESIAN_POINT('Ctrl Pts',(0.0192476073057365,-0.00396483132486275,
0.048441840456469));
#1300=CARTESIAN_POINT('Ctrl Pts',(0.016208003995572,-0.0113804679586235,
0.0483345907069155));
#1301=CARTESIAN_POINT('Ctrl Pts',(0.0109546341554952,-0.01647344407352,
0.0482389769914056));
#1302=CARTESIAN_POINT('Ctrl Pts',(0.00258934705843047,-0.019604659752279,
0.0481193479734881));
#1303=CARTESIAN_POINT('Ctrl Pts',(-0.00472133556189405,-0.0192053611822631,
0.0480236541729964));
#1304=CARTESIAN_POINT('Ctrl Pts',(-0.0126931794929349,-0.0151894618506152,
0.0479042903788799));
#1305=CARTESIAN_POINT('Ctrl Pts',(-0.0173600457634002,-0.00956981542846173,
0.0478091017305367));
#1306=CARTESIAN_POINT('Ctrl Pts',(-0.0198465759561296,-0.00102981061763144,
0.0476907607450758));
#1307=CARTESIAN_POINT('Ctrl Pts',(-0.0188346687221611,0.00708564850064814,
0.0475849637583267));
#1308=CARTESIAN_POINT('Ctrl Pts',(-0.0138171649098996,0.0144684557142902,
0.0474686966612301));
#1309=CARTESIAN_POINT('Ctrl Pts',(-0.00936087144791739,0.0173644778328642,
0.0473998012499594));
#1310=CARTESIAN_POINT('Ctrl Pts',(-0.00694557054013373,0.0183295296815441,
0.047365633298482));
#1311=CARTESIAN_POINT('Ctrl Pts',(0.00381244192319617,0.0192317598988087,
0.0488510690219915));
#1312=CARTESIAN_POINT('Ctrl Pts',(0.00635411773392945,0.0186806088752712,
0.0488162963611543));
#1313=CARTESIAN_POINT('Ctrl Pts',(0.0112362404019947,0.016562488243611,
0.0487462923824397));
#1314=CARTESIAN_POINT('Ctrl Pts',(0.0167772675900222,0.0107580037279934,
0.0486402518779142));
#1315=CARTESIAN_POINT('Ctrl Pts',(0.0196055198601706,0.00320655042400638,
0.0485334194527342));
#1316=CARTESIAN_POINT('Ctrl Pts',(0.0192489703792603,-0.00396515872179073,
0.0484379434934811));
#1317=CARTESIAN_POINT('Ctrl Pts',(0.0162088354123087,-0.0113811275152596,
0.0483302007948327));
#1318=CARTESIAN_POINT('Ctrl Pts',(0.0109549320228045,-0.0164740247642749,
0.0482341878405804));
#1319=CARTESIAN_POINT('Ctrl Pts',(0.00258927869014022,-0.0196047454077972,
0.0481141180628636));
#1320=CARTESIAN_POINT('Ctrl Pts',(-0.00472131279619716,-0.0192048707760231,
0.0480181227609917));
#1321=CARTESIAN_POINT('Ctrl Pts',(-0.0126924761666215,-0.015188452634033,
0.0478984602760547));
#1322=CARTESIAN_POINT('Ctrl Pts',(-0.0173584220998338,-0.00956876826370423,
0.0478031016657582));
#1323=CARTESIAN_POINT('Ctrl Pts',(-0.0198437423051903,-0.00102950312536434,
0.0476846585994061));
#1324=CARTESIAN_POINT('Ctrl Pts',(-0.0188309901141237,0.0070845355837389,
0.0475788818763664));
#1325=CARTESIAN_POINT('Ctrl Pts',(-0.0138135540296323,0.0144650547246018,
0.0474628396168703));
#1326=CARTESIAN_POINT('Ctrl Pts',(-0.00935800460575263,0.0173596213084496,
0.0473942200519249));
#1327=CARTESIAN_POINT('Ctrl Pts',(-0.00694326503837697,0.018323999384551,
0.0473602457287532));
#1328=CARTESIAN_POINT('Ctrl Pts',(0.00381285484378382,0.0192335386850685,
0.0488494081316067));
#1329=CARTESIAN_POINT('Ctrl Pts',(0.00635477016742747,0.0186823746588757,
0.0488144272795497));
#1330=CARTESIAN_POINT('Ctrl Pts',(0.0112373736994351,0.016564071903002,
0.0487440135478478));
#1331=CARTESIAN_POINT('Ctrl Pts',(0.0167788647324222,0.0107589655535011,
0.0486373830291554));
#1332=CARTESIAN_POINT('Ctrl Pts',(0.0196071778096055,0.0032067650262007,
0.04852998998867));
#1333=CARTESIAN_POINT('Ctrl Pts',(0.0192503334527842,-0.00396548611871871,
0.0484340465304933));
#1334=CARTESIAN_POINT('Ctrl Pts',(0.0162096668290454,-0.0113817870718958,
0.04832581088275));
#1335=CARTESIAN_POINT('Ctrl Pts',(0.0109552298901139,-0.0164746054550297,
0.0482293986897551));
#1336=CARTESIAN_POINT('Ctrl Pts',(0.00258921032184998,-0.0196048310633153,
0.0481088881522391));
#1337=CARTESIAN_POINT('Ctrl Pts',(-0.00472129003050028,-0.0192043803697831,
0.048012591348987));
#1338=CARTESIAN_POINT('Ctrl Pts',(-0.0126917728403081,-0.0151874434174509,
0.0478926301732294));
#1339=CARTESIAN_POINT('Ctrl Pts',(-0.0173567984362674,-0.00956772109894674,
0.0477971016009796));
#1340=CARTESIAN_POINT('Ctrl Pts',(-0.0198409086542509,-0.00102919563309723,
0.0476785564537364));
#1341=CARTESIAN_POINT('Ctrl Pts',(-0.0188273115060862,0.00708342266682965,
0.047572799994406));
#1342=CARTESIAN_POINT('Ctrl Pts',(-0.0138099431493649,0.0144616537349134,
0.0474569825725106));
#1343=CARTESIAN_POINT('Ctrl Pts',(-0.00935513776358787,0.017354764784035,
0.0473886388538905));
#1344=CARTESIAN_POINT('Ctrl Pts',(-0.00694095953662021,0.0183184690875578,
0.0473548581590245));
#1345=CARTESIAN_POINT('',(-0.00979629916160015,0.0160764050314873,0.0491146147823248));
#1346=CARTESIAN_POINT('',(0.018826,1.51482816702553E-11,0.0490039158557297));
#1347=CARTESIAN_POINT('Ctrl Pts',(-0.00979629916160019,0.0160764050314873,
0.0491146147823248));
#1348=CARTESIAN_POINT('Ctrl Pts',(-0.0114846925615718,0.0150475676255998,
0.0491146009524609));
#1349=CARTESIAN_POINT('Ctrl Pts',(-0.0130005180873047,0.0137591453943256,
0.0491095850581842));
#1350=CARTESIAN_POINT('Ctrl Pts',(-0.0156600469886345,0.0106593313611057,
0.0490939710318319));
#1351=CARTESIAN_POINT('Ctrl Pts',(-0.0167539643691908,0.00884099063730402,
0.0490844515639287));
#1352=CARTESIAN_POINT('Ctrl Pts',(-0.0179591877696952,0.00577097858077707,
0.0490644801650801));
#1353=CARTESIAN_POINT('Ctrl Pts',(-0.0182882170696629,0.00462360526975513,
0.0490561835151786));
#1354=CARTESIAN_POINT('Ctrl Pts',(-0.018720894245215,0.00230454769772595,
0.0490402733065278));
#1355=CARTESIAN_POINT('Ctrl Pts',(-0.0188277997552163,0.00113877099963681,
0.0490327866506949));
#1356=CARTESIAN_POINT('Ctrl Pts',(-0.0188250300503056,-0.00063632532720686,
0.0490223385590282));
#1357=CARTESIAN_POINT('Ctrl Pts',(-0.018794731331579,-0.00124287556100932,
0.049018908878853));
#1358=CARTESIAN_POINT('Ctrl Pts',(-0.0186143425642962,-0.00307276329540491,
0.049008391619103));
#1359=CARTESIAN_POINT('Ctrl Pts',(-0.0183734748634603,-0.00428380896752692,
0.0490007639159028));
#1360=CARTESIAN_POINT('Ctrl Pts',(-0.0173439995075891,-0.00767908763447044,
0.0489783833924138));
#1361=CARTESIAN_POINT('Ctrl Pts',(-0.0162686685083793,-0.00975257949088418,
0.0489598095401639));
#1362=CARTESIAN_POINT('Ctrl Pts',(-0.0133652123047072,-0.0134748626587075,
0.0489319331091611));
#1363=CARTESIAN_POINT('Ctrl Pts',(-0.0115365701848219,-0.0150701002175383,
0.0489264331802601));
#1364=CARTESIAN_POINT('Ctrl Pts',(-0.00838664424745376,-0.0169001785055977,
0.0489141967707777));
#1365=CARTESIAN_POINT('Ctrl Pts',(-0.007257112880561,-0.0174151109903975,
0.0489105066397696));
#1366=CARTESIAN_POINT('Ctrl Pts',(-0.00550960611602853,-0.018012010828448,
0.0489040547367968));
#1367=CARTESIAN_POINT('Ctrl Pts',(-0.00492477790029813,-0.0181806176702676,
0.0489017051423713));
#1368=CARTESIAN_POINT('Ctrl Pts',(-0.00234762380545851,-0.0187901130356845,
0.0488923897204043));
#1369=CARTESIAN_POINT('Ctrl Pts',(-0.000299298846525451,-0.0189338407591616,
0.0488897220129359));
#1370=CARTESIAN_POINT('Ctrl Pts',(0.00280953007943239,-0.0186465996294431,
0.0488946381656922));
#1371=CARTESIAN_POINT('Ctrl Pts',(0.0038764154200135,-0.0184543383555579,
0.0488972171752653));
#1372=CARTESIAN_POINT('Ctrl Pts',(0.00550794067431613,-0.0180125170264222,
0.0488998148730984));
#1373=CARTESIAN_POINT('Ctrl Pts',(0.00608694510090192,-0.0178251867263063,
0.048900675244559));
#1374=CARTESIAN_POINT('Ctrl Pts',(0.00896173883683681,-0.0167386412676495,
0.0489054512751102));
#1375=CARTESIAN_POINT('Ctrl Pts',(0.011074173612709,-0.0154226327317273,
0.048906550443708));
#1376=CARTESIAN_POINT('Ctrl Pts',(0.0136524198350737,-0.0130065729274401,
0.0489200307774813));
#1377=CARTESIAN_POINT('Ctrl Pts',(0.0143683269735399,-0.01221108630627,
0.0489258048839514));
#1378=CARTESIAN_POINT('Ctrl Pts',(0.0157651164176784,-0.0103650190315182,
0.0489398143656934));
#1379=CARTESIAN_POINT('Ctrl Pts',(0.0164167377148857,-0.00929856667857451,
0.0489475687780479));
#1380=CARTESIAN_POINT('Ctrl Pts',(0.0179441487762816,-0.00613032282089285,
0.0489662416099275));
#1381=CARTESIAN_POINT('Ctrl Pts',(0.0185520703798277,-0.00392351349254181,
0.0489781672402908));
#1382=CARTESIAN_POINT('Ctrl Pts',(0.0188014875613248,-0.0011091732382516,
0.0489963354831039));
#1383=CARTESIAN_POINT('Ctrl Pts',(0.0188260000004463,-0.000554659636476474,
0.0490000730395611));
#1384=CARTESIAN_POINT('Ctrl Pts',(0.018826,1.51490099631335E-11,0.0490039158556248));
#1385=CARTESIAN_POINT('',(-0.00694270500812859,0.0176107146620015,0.0491145069615316));
#1386=CARTESIAN_POINT('Origin',(-0.00164142058687127,0.00381707584939567,
0.0491146147823248));
#1387=CARTESIAN_POINT('',(-0.00721775591367136,0.0182467145603641,0.0473936246426583));
#1388=CARTESIAN_POINT('Ctrl Pts',(-0.00694270500812859,0.0176107146620015,
0.0491145069615316));
#1389=CARTESIAN_POINT('Ctrl Pts',(-0.00703330582255695,0.0178202245959542,
0.0491110605291947));
#1390=CARTESIAN_POINT('Ctrl Pts',(-0.00711843377749164,0.0180170242970913,
0.0490264216975829));
#1391=CARTESIAN_POINT('Ctrl Pts',(-0.00718517956090618,0.0181713160157401,
0.0488973690577301));
#1392=CARTESIAN_POINT('Ctrl Pts',(-0.0072412103588394,0.0183008386262799,
0.0487890337889472));
#1393=CARTESIAN_POINT('Ctrl Pts',(-0.00728482660569177,0.0184016560577404,
0.0486473905764116));
#1394=CARTESIAN_POINT('Ctrl Pts',(-0.00731019803041427,0.0184603144586589,
0.048491929334725));
#1395=CARTESIAN_POINT('Ctrl Pts',(-0.007315049905768,0.0184715319307882,
0.0484621998821913));
#1396=CARTESIAN_POINT('Ctrl Pts',(-0.00731921575838215,0.0184811640415604,
0.0484321417198954));
#1397=CARTESIAN_POINT('Ctrl Pts',(-0.00732273687966717,0.0184893068823873,
0.0484019452590812));
#1398=CARTESIAN_POINT('Ctrl Pts',(-0.00735390962744708,0.0185613960559097,
0.0481346137528326));
#1399=CARTESIAN_POINT('Ctrl Pts',(-0.0073359415673415,0.0185199196950518,
0.0478511993690108));
#1400=CARTESIAN_POINT('Ctrl Pts',(-0.00728879228252013,0.0184109437092291,
0.0476306682242453));
#1401=CARTESIAN_POINT('Ctrl Pts',(-0.00726959121214552,0.018366564338877,
0.047540859141319));
#1402=CARTESIAN_POINT('Ctrl Pts',(-0.00724551537346551,0.0183109084018367,
0.0474608782936004));
#1403=CARTESIAN_POINT('Ctrl Pts',(-0.00721775647684124,0.0182467241575249,
0.0473936161171649));
#1404=CARTESIAN_POINT('',(-0.00695341315703569,0.0183314501823419,0.0473711798598005));
#1405=CARTESIAN_POINT('Ctrl Pts',(-0.0072177522990314,0.0182467024918832,
0.0473936316823674));
#1406=CARTESIAN_POINT('Ctrl Pts',(-0.00720936618767289,0.0182398272260979,
0.0473843516194177));
#1407=CARTESIAN_POINT('Ctrl Pts',(-0.00719885195205851,0.0182401544090406,
0.0473808591850428));
#1408=CARTESIAN_POINT('Ctrl Pts',(-0.00718752157894713,0.0182436443620798,
0.0473796676772008));
#1409=CARTESIAN_POINT('Ctrl Pts',(-0.00717619120583576,0.018247134315119,
0.0473784761693588));
#1410=CARTESIAN_POINT('Ctrl Pts',(-0.00716402622930324,0.0182537446990828,
0.0473796341806132));
#1411=CARTESIAN_POINT('Ctrl Pts',(-0.00715223063633626,0.0182591863651463,
0.0473799496078232));
#1412=CARTESIAN_POINT('Ctrl Pts',(-0.00712863945040235,0.0182700696972733,
0.0473805804622433));
#1413=CARTESIAN_POINT('Ctrl Pts',(-0.00710652809492783,0.0182762825699715,
0.0473778335138004));
#1414=CARTESIAN_POINT('Ctrl Pts',(-0.00708591372210421,0.0182829673401775,
0.0473760780275184));
#1415=CARTESIAN_POINT('Ctrl Pts',(-0.00704468497645695,0.0182963368805893,
0.0473725670549545));
#1416=CARTESIAN_POINT('Ctrl Pts',(-0.00700947325748476,0.0183116646101284,
0.0473729351596485));
#1417=CARTESIAN_POINT('Ctrl Pts',(-0.00695390700502765,0.0183327270153287,
0.0473711722650459));
#1418=CARTESIAN_POINT('',(0.00390218664358902,0.0192133755689738,0.0488500104092031));
#1419=CARTESIAN_POINT('Ctrl Pts',(-0.00695341315703569,0.0183314501823419,
0.0473711798598005));
#1420=CARTESIAN_POINT('Ctrl Pts',(-0.0087031574493314,0.0176309426959078,
0.0473965204628009));
#1421=CARTESIAN_POINT('Ctrl Pts',(-0.0103570783441537,0.0166804649296763,
0.0474193856484362));
#1422=CARTESIAN_POINT('Ctrl Pts',(-0.0118442633326033,0.0155099055192276,
0.0474442804765563));
#1423=CARTESIAN_POINT('Ctrl Pts',(-0.0121502770787098,0.0152690429009161,
0.0474494030132084));
#1424=CARTESIAN_POINT('Ctrl Pts',(-0.012449226170606,0.015018847170416,
0.0474546165270749));
#1425=CARTESIAN_POINT('Ctrl Pts',(-0.0127406897847615,0.0147598296202411,
0.0474599671166166));
#1426=CARTESIAN_POINT('Ctrl Pts',(-0.0144486268121864,0.0132420221025565,
0.0474913208415858));
#1427=CARTESIAN_POINT('Ctrl Pts',(-0.0158958517874781,0.0114190168352647,
0.0475234964831097));
#1428=CARTESIAN_POINT('Ctrl Pts',(-0.0169851123839288,0.00940135704426351,
0.0475527680690502));
#1429=CARTESIAN_POINT('Ctrl Pts',(-0.0172249165930787,0.00895716277882214,
0.0475592123024503));
#1430=CARTESIAN_POINT('Ctrl Pts',(-0.0174475319604931,0.00850358534835794,
0.0475657175863238));
#1431=CARTESIAN_POINT('Ctrl Pts',(-0.0176519595826519,0.00804177542119945,
0.0475722733725997));
#1432=CARTESIAN_POINT('Ctrl Pts',(-0.0183761017901596,0.00640591008866717,
0.0475954958779326));
#1433=CARTESIAN_POINT('Ctrl Pts',(-0.0188721124178735,0.00466659343216942,
0.0476193690342289));
#1434=CARTESIAN_POINT('Ctrl Pts',(-0.0191253146290143,0.00289008370584878,
0.0476432661577076));
#1435=CARTESIAN_POINT('Ctrl Pts',(-0.0193193241433584,0.00152887999566694,
0.0476615766981229));
#1436=CARTESIAN_POINT('Ctrl Pts',(-0.019371104130023,0.000145309188287835,
0.0476806508769473));
#1437=CARTESIAN_POINT('Ctrl Pts',(-0.0192734965831108,-0.00122845520742855,
0.0476998288470729));
#1438=CARTESIAN_POINT('Ctrl Pts',(-0.0192077543436735,-0.00215373558472159,
0.0477127459087531));
#1439=CARTESIAN_POINT('Ctrl Pts',(-0.0190742637195358,-0.00307454008349142,
0.0477257076769331));
#1440=CARTESIAN_POINT('Ctrl Pts',(-0.0188759093015194,-0.00398119057869373,
0.0477384903398991));
#1441=CARTESIAN_POINT('Ctrl Pts',(-0.0184003468548392,-0.00615492047134817,
0.0477691372724755));
#1442=CARTESIAN_POINT('Ctrl Pts',(-0.0175499222830436,-0.00825186276288464,
0.0477959930804657));
#1443=CARTESIAN_POINT('Ctrl Pts',(-0.0163655721901071,-0.0101418466120474,
0.0478258987784262));
#1444=CARTESIAN_POINT('Ctrl Pts',(-0.0163225155513302,-0.0102105563224387,
0.0478269859897518));
#1445=CARTESIAN_POINT('Ctrl Pts',(-0.016279017514741,-0.0102789925365529,
0.0478280773238434));
#1446=CARTESIAN_POINT('Ctrl Pts',(-0.0162350827359925,-0.0103471506760913,
0.0478291731281675));
#1447=CARTESIAN_POINT('Ctrl Pts',(-0.0149826430490102,-0.0122901207189679,
0.0478604109962927));
#1448=CARTESIAN_POINT('Ctrl Pts',(-0.0133775963597725,-0.0140036407559621,
0.0478932095847787));
#1449=CARTESIAN_POINT('Ctrl Pts',(-0.0115223558203536,-0.0153863932163476,
0.0479241889057911));
#1450=CARTESIAN_POINT('Ctrl Pts',(-0.0109170678209956,-0.0158375279627973,
0.0479342961726595));
#1451=CARTESIAN_POINT('Ctrl Pts',(-0.0102849679299514,-0.0162535457797196,
0.047944490245198));
#1452=CARTESIAN_POINT('Ctrl Pts',(-0.00963003775958106,-0.0166304285863972,
0.0479547208906679));
#1453=CARTESIAN_POINT('Ctrl Pts',(-0.00877788147057567,-0.0171208061387807,
0.0479680323996992));
#1454=CARTESIAN_POINT('Ctrl Pts',(-0.00788707059721102,-0.0175449091835436,
0.0479814058719158));
#1455=CARTESIAN_POINT('Ctrl Pts',(-0.00696950447582755,-0.0178991699531546,
0.0479947275956658));
#1456=CARTESIAN_POINT('Ctrl Pts',(-0.00643079164112628,-0.0181071602210743,
0.0480025489214506));
#1457=CARTESIAN_POINT('Ctrl Pts',(-0.00588286166968074,-0.0182910842005424,
0.0480103523500132));
#1458=CARTESIAN_POINT('Ctrl Pts',(-0.00532814904645103,-0.0184502945739288,
0.0480181148667252));
#1459=CARTESIAN_POINT('Ctrl Pts',(-0.00380619387227221,-0.0188871172482488,
0.0480394127459868));
#1460=CARTESIAN_POINT('Ctrl Pts',(-0.00223065896191053,-0.0191387141117784,
0.0480607028280706));
#1461=CARTESIAN_POINT('Ctrl Pts',(-0.000647949056995207,-0.0191913298511769,
0.0480820649508059));
#1462=CARTESIAN_POINT('Ctrl Pts',(8.3863826617219E-5,-0.0192156582993991,
0.0480919423620677));
#1463=CARTESIAN_POINT('Ctrl Pts',(0.00081720847362763,-0.0191974405464302,
0.04810183515594));
#1464=CARTESIAN_POINT('Ctrl Pts',(0.00154740293308716,-0.0191376485031529,
0.0481117510963535));
#1465=CARTESIAN_POINT('Ctrl Pts',(0.0038568070913376,-0.0189485427223762,
0.048143112487456));
#1466=CARTESIAN_POINT('Ctrl Pts',(0.0061338094786167,-0.018343451834621,
0.0481741101674426));
#1467=CARTESIAN_POINT('Ctrl Pts',(0.00822788760493007,-0.0173553344066086,
0.0482054611179145));
#1468=CARTESIAN_POINT('Ctrl Pts',(0.0083128970656691,-0.0173152216101247,
0.0482067338151266));
#1469=CARTESIAN_POINT('Ctrl Pts',(0.00839760618209668,-0.0172744774633908,
0.0482080069414898));
#1470=CARTESIAN_POINT('Ctrl Pts',(0.00848200507856112,-0.017233104128474,
0.0482092804916257));
#1471=CARTESIAN_POINT('Ctrl Pts',(0.0104766439907677,-0.0162553085978474,
0.0482393789024344));
#1472=CARTESIAN_POINT('Ctrl Pts',(0.0122980116874743,-0.0149261881270701,
0.0482697133446233));
#1473=CARTESIAN_POINT('Ctrl Pts',(0.0138448267869249,-0.0133326269979428,
0.0483002159044693));
#1474=CARTESIAN_POINT('Ctrl Pts',(0.0144891092783074,-0.0126688737576175,
0.0483129208911598));
#1475=CARTESIAN_POINT('Ctrl Pts',(0.0150857455688173,-0.0119593405454812,
0.0483252493849855));
#1476=CARTESIAN_POINT('Ctrl Pts',(0.0156273414184122,-0.0112104411830512,
0.0483374331835625));
#1477=CARTESIAN_POINT('Ctrl Pts',(0.0164410457649617,-0.0100852799271196,
0.0483557383642005));
#1478=CARTESIAN_POINT('Ctrl Pts',(0.0171304957893148,-0.00887126520530224,
0.0483737195530562));
#1479=CARTESIAN_POINT('Ctrl Pts',(0.0176839012185823,-0.00759948167282381,
0.0483921359063705));
#1480=CARTESIAN_POINT('Ctrl Pts',(0.0183876375231471,-0.00598222207250255,
0.0484155550051714));
#1481=CARTESIAN_POINT('Ctrl Pts',(0.0188723604554554,-0.00426761309596826,
0.0484408551163345));
#1482=CARTESIAN_POINT('Ctrl Pts',(0.0191134648021306,-0.00252124202581539,
0.0484650382826756));
#1483=CARTESIAN_POINT('Ctrl Pts',(0.0191231145288474,-0.00245134696251394,
0.0484660061662893));
#1484=CARTESIAN_POINT('Ctrl Pts',(0.0191323746606975,-0.00238140097580841,
0.0484669723021795));
#1485=CARTESIAN_POINT('Ctrl Pts',(0.0191412458584469,-0.00231140852120038,
0.0484679365092716));
#1486=CARTESIAN_POINT('Ctrl Pts',(0.0192010407711058,-0.00183963539334461,
0.04847443559547));
#1487=CARTESIAN_POINT('Ctrl Pts',(0.0192431636825042,-0.00136575218901139,
0.0484808468680828));
#1488=CARTESIAN_POINT('Ctrl Pts',(0.0192678295746834,-0.000891116211290286,
0.0484871157943202));
#1489=CARTESIAN_POINT('Ctrl Pts',(0.0193875883107294,0.00141335363561652,
0.0485175529127953));
#1490=CARTESIAN_POINT('Ctrl Pts',(0.0190952109629241,0.00373374630556337,
0.0485481105204712));
#1491=CARTESIAN_POINT('Ctrl Pts',(0.018410166815624,0.00592996583263461,
0.0485795056625081));
#1492=CARTESIAN_POINT('Ctrl Pts',(0.0183172628075412,0.00622781174154276,
0.0485837633947157));
#1493=CARTESIAN_POINT('Ctrl Pts',(0.01821716165294,0.00652337130120314,
0.0485879664663586));
#1494=CARTESIAN_POINT('Ctrl Pts',(0.0181099066215262,0.00681627278731496,
0.0485921298643109));
#1495=CARTESIAN_POINT('Ctrl Pts',(0.0174262976950259,0.00868313225163924,
0.0486186660180674));
#1496=CARTESIAN_POINT('Ctrl Pts',(0.0164519091241481,0.0104419493564258,
0.0486436478337674));
#1497=CARTESIAN_POINT('Ctrl Pts',(0.0152423862162544,0.0120132878513544,
0.0486705853377883));
#1498=CARTESIAN_POINT('Ctrl Pts',(0.0145162139966728,0.0129566865709069,
0.0486867580509772));
#1499=CARTESIAN_POINT('Ctrl Pts',(0.0137051558490073,0.0138336083155675,
0.0487028267352909));
#1500=CARTESIAN_POINT('Ctrl Pts',(0.0128214926730613,0.0146277235189505,
0.0487186658748963));
#1501=CARTESIAN_POINT('Ctrl Pts',(0.0120023886177812,0.0153638218436931,
0.0487333478304606));
#1502=CARTESIAN_POINT('Ctrl Pts',(0.0111209190168834,0.0160287809947781,
0.0487478323625096));
#1503=CARTESIAN_POINT('Ctrl Pts',(0.0101919955782725,0.0166159120512397,
0.0487620590796651));
#1504=CARTESIAN_POINT('Ctrl Pts',(0.00841733532433106,0.0177375956114213,
0.0487892384880324));
#1505=CARTESIAN_POINT('Ctrl Pts',(0.00646598082442645,0.0185732022296582,
0.048819320924151));
#1506=CARTESIAN_POINT('Ctrl Pts',(0.00443873301309491,0.0190822227139495,
0.0488467120697819));
#1507=CARTESIAN_POINT('Ctrl Pts',(0.00426007112711466,0.0191270828239063,
0.0488491260586934));
#1508=CARTESIAN_POINT('Ctrl Pts',(0.00408081343945467,0.0191694114704782,
0.0488515211256718));
#1509=CARTESIAN_POINT('Ctrl Pts',(0.00390103241331735,0.0192092191511085,
0.0488538946976933));
#1510=CARTESIAN_POINT('',(0.00381294511100724,0.0192306840228889,0.0488519186460178));
#1511=CARTESIAN_POINT('Origin',(0.00183608192288025,0.0042891994969404,
0.0480786978815773));
#1512=CARTESIAN_POINT('',(0.00366044541232774,0.018572561661146,0.0491146147822607));
#1513=CARTESIAN_POINT('Origin',(0.0036600753902819,0.0185726046273427,0.0481145124420343));
#1514=CARTESIAN_POINT('',(0.00675460437913756,0.0175725238847849,0.0491146147823148));
#1515=CARTESIAN_POINT('Origin',(0.00113774255876786,0.00448377044866181,
0.0491146147823166));
#1516=CARTESIAN_POINT('Ctrl Pts',(0.018826,1.51490096855778E-11,0.0490039158556248));
#1517=CARTESIAN_POINT('Ctrl Pts',(0.0188259999997969,0.000252395826140214,
0.0490056645147782));
#1518=CARTESIAN_POINT('Ctrl Pts',(0.0188209242839684,0.000504821888286474,
0.0490074336668621));
#1519=CARTESIAN_POINT('Ctrl Pts',(0.0187192608346751,0.00303064972536073,
0.0490252327936139));
#1520=CARTESIAN_POINT('Ctrl Pts',(0.0182163238069557,0.00526889246785252,
0.0490393790242162));
#1521=CARTESIAN_POINT('Ctrl Pts',(0.0164949825417864,0.00931948301842372,
0.0490672733885514));
#1522=CARTESIAN_POINT('Ctrl Pts',(0.0153381622603414,0.0111210663775209,
0.0490796874189715));
#1523=CARTESIAN_POINT('Ctrl Pts',(0.0127886268116848,0.0139144569067005,
0.0490978994995453));
#1524=CARTESIAN_POINT('Ctrl Pts',(0.0115156055117994,0.0149850597172767,
0.0491049420522522));
#1525=CARTESIAN_POINT('Ctrl Pts',(0.00905713651173466,0.0165521078002692,
0.0491126085608261));
#1526=CARTESIAN_POINT('Ctrl Pts',(0.00793001602738218,0.0171207139616015,
0.0491146152210586));
#1527=CARTESIAN_POINT('Ctrl Pts',(0.00675460437913756,0.0175725238847849,
0.0491146147823248));
#1528=CARTESIAN_POINT('Origin',(-0.000395029887002824,3.07792269662212E-5,
0.0491146147823248));
#1529=CARTESIAN_POINT('',(0.017526,-1.07315799009282E-18,0.0491146147823248));
#1530=CARTESIAN_POINT('Origin',(-6.93889390390723E-18,1.07315799009283E-18,
0.0491146147823248));
#1531=CARTESIAN_POINT('',(-0.0153010816347313,-7.54132781358888E-18,0.0491146147823248));
#1532=CARTESIAN_POINT('Origin',(-5.95931890858202E-18,-7.54132781358888E-18,
0.0491146147823248));
#1533=CARTESIAN_POINT('Origin',(-5.95931890858202E-18,-7.54132781358888E-18,
0.048661531739038));
#1534=CARTESIAN_POINT('',(-0.0151928926243278,-7.07575916550696E-18,0.0486353547907301));
#1535=CARTESIAN_POINT('',(0.0151928926243279,-1.86059273221725E-18,0.0486353547907301));
#1536=CARTESIAN_POINT('Origin',(-6.66133814775094E-18,-5.98108305708215E-18,
0.0486353547907301));
#1537=CARTESIAN_POINT('Origin',(-6.66133814775094E-18,-5.98108305708215E-18,
0.0486353547907301));
#1538=CARTESIAN_POINT('Origin',(-0.0161925499493034,-9.52434326013369E-18,
0.048661531739038));
#1539=CARTESIAN_POINT('Origin',(-0.03556,3.48656943717252E-18,0.00585));
#1540=CARTESIAN_POINT('',(-0.029826890756305,-0.00898704948244189,0.00635));
#1541=CARTESIAN_POINT('',(-0.0300957983193378,-0.00856551808083491,0.00585));
#1542=CARTESIAN_POINT('Origin',(-0.029826890756305,-0.00898704948244189,
0.00585));
#1543=CARTESIAN_POINT('',(-0.0298268907563025,0.00898704948244032,0.00635));
#1544=CARTESIAN_POINT('Origin',(-0.03556,3.48656943717252E-18,0.00635));
#1545=CARTESIAN_POINT('',(-0.0300957983193278,0.00856551808082495,0.00585));
#1546=CARTESIAN_POINT('Origin',(-0.0298268907563025,0.00898704948244032,
0.00585));
#1547=CARTESIAN_POINT('Origin',(-0.03556,3.48656943717252E-18,0.00585));
#1548=CARTESIAN_POINT('Origin',(-0.0297542857142857,-0.00910086296087646,
-4.44089209850063E-18));
#1549=CARTESIAN_POINT('',(-0.0303615160349954,-0.00928659485804721,0.00585));
#1550=CARTESIAN_POINT('Origin',(-0.0297542857142857,-0.00910086296087646,
0.00585));
#1551=CARTESIAN_POINT('',(-0.0300957983193378,-0.00856551808083491,0.0023175));
#1552=CARTESIAN_POINT('',(-0.0300957983193378,-0.00856551808083491,-4.44089209850063E-18));
#1553=CARTESIAN_POINT('',(-0.0303615160349954,-0.00928659485804721,0.0023175));
#1554=CARTESIAN_POINT('Origin',(-0.0297542857142857,-0.00910086296087646,
0.0023175));
#1555=CARTESIAN_POINT('',(-0.0303615160349954,-0.00928659485804721,-4.44089209850063E-18));
#1556=CARTESIAN_POINT('Origin',(-7.16418377501201E-19,-8.68274580595473E-19,
0.00585));
#1557=CARTESIAN_POINT('',(0.0303615160349954,-0.00928659485804722,0.00585));
#1558=CARTESIAN_POINT('',(0.0298833819241963,-0.00914034926972793,0.00635));
#1559=CARTESIAN_POINT('Origin',(0.0298833819241963,-0.00914034926972793,
0.00585));
#1560=CARTESIAN_POINT('',(-0.0298833819241978,-0.00914034926972301,0.00635));
#1561=CARTESIAN_POINT('Origin',(-7.77650717458569E-19,-8.68274580595473E-19,
0.00635));
#1562=CARTESIAN_POINT('Origin',(-0.0298833819241978,-0.00914034926972301,
0.00585));
#1563=CARTESIAN_POINT('Origin',(-7.16418377501201E-19,-8.68274580595473E-19,
0.00585));
#1564=CARTESIAN_POINT('Origin',(-7.77650717458569E-19,6.80585665812387E-19,
0.00635));
#1565=CARTESIAN_POINT('Origin',(-0.0297542857142857,-0.00910086296087646,
0.00635));
#1566=CARTESIAN_POINT('',(0.0298268907563025,-0.00898704948244032,0.00635));
#1567=CARTESIAN_POINT('Origin',(0.0297542857142857,-0.00910086296087647,
0.00635));
#1568=CARTESIAN_POINT('',(0.0298268907563148,0.00898704948244813,0.00635));
#1569=CARTESIAN_POINT('Origin',(0.03556,-5.22311859836346E-18,0.00635));
#1570=CARTESIAN_POINT('',(0.0298833819241978,0.00914034926972301,0.00635));
#1571=CARTESIAN_POINT('Origin',(0.0297542857142857,0.00910086296087646,
0.00635));
#1572=CARTESIAN_POINT('',(-0.0298833819241963,0.00914034926972793,0.00635));
#1573=CARTESIAN_POINT('Origin',(-7.77650717458569E-19,-8.68274580595473E-19,
0.00635));
#1574=CARTESIAN_POINT('Origin',(-0.0297542857142857,0.00910086296087647,
0.00635));
#1575=CARTESIAN_POINT('',(0.021082,1.71352580136698E-18,0.00635000000001));
#1576=CARTESIAN_POINT('Origin',(-7.77650717459794E-19,-8.68274580595473E-19,
0.00635000000001));
#1577=CARTESIAN_POINT('Ctrl Pts',(-0.0303615160349764,0.00928659485806677,
0.00585));
#1578=CARTESIAN_POINT('Ctrl Pts',(-0.0305026785714491,0.00882507923480236,
0.00584999999999999));
#1579=CARTESIAN_POINT('Ctrl Pts',(-0.0300957983193277,0.00856551808082487,
0.00585));
#1580=CARTESIAN_POINT('Ctrl Pts',(-0.0303615160349764,0.00928659485806675,
0.00635000000000003));
#1581=CARTESIAN_POINT('Ctrl Pts',(-0.0305026785714491,0.00882507923480236,
0.00635000000000002));
#1582=CARTESIAN_POINT('Ctrl Pts',(-0.0300957983193277,0.00856551808082488,
0.00635000000000003));
#1583=CARTESIAN_POINT('Ctrl Pts',(-0.0298833819241963,0.00914034926972793,
0.00635000000000002));
#1584=CARTESIAN_POINT('Ctrl Pts',(-0.0299133928571472,0.00904223177501821,
0.00635000000000001));
#1585=CARTESIAN_POINT('Ctrl Pts',(-0.0298268907563025,0.00898704948244033,
0.00635000000000002));
#1586=CARTESIAN_POINT('',(-0.0303615160349954,0.00928659485804722,0.00585));
#1587=CARTESIAN_POINT('Origin',(-0.0298833819241963,0.00914034926972793,
0.00585));
#1588=CARTESIAN_POINT('Origin',(-0.0297542857142857,0.00910086296087647,
0.00585));
#1589=CARTESIAN_POINT('Origin',(-0.03556,3.48656943717252E-18,-4.44089209850063E-18));
#1590=CARTESIAN_POINT('',(-0.0300957983193278,0.00856551808082495,0.0023175));
#1591=CARTESIAN_POINT('',(-0.0300957983193278,0.00856551808082495,-4.48271533036395E-18));
#1592=CARTESIAN_POINT('Origin',(-0.03556,3.48656943717252E-18,0.0023175));
#1593=CARTESIAN_POINT('Ctrl Pts',(-0.0303615160349835,-0.00928659485804362,
0.0023175));
#1594=CARTESIAN_POINT('Ctrl Pts',(-0.0305026785714299,-0.00882507923480255,
0.0023175));
#1595=CARTESIAN_POINT('Ctrl Pts',(-0.0300957983193395,-0.00856551808083232,
0.0023175));
#1596=CARTESIAN_POINT('Ctrl Pts',(-0.0303615160349835,-0.00928659485804362,
0.00199999999999993));
#1597=CARTESIAN_POINT('Ctrl Pts',(-0.0305026785714299,-0.00882507923480256,
0.00199999999999994));
#1598=CARTESIAN_POINT('Ctrl Pts',(-0.0300957983193394,-0.00856551808083234,
0.00199999999999993));
#1599=CARTESIAN_POINT('Ctrl Pts',(-0.0300579008746346,-0.00919372890946,
0.00200000000000001));
#1600=CARTESIAN_POINT('Ctrl Pts',(-0.0301284821428578,-0.00896297109783954,
0.00200000000000001));
#1601=CARTESIAN_POINT('Ctrl Pts',(-0.0299250420168126,-0.00883319052085446,
0.00200000000000001));
#1602=CARTESIAN_POINT('',(-0.0300579008746346,-0.00919372890946001,0.002));
#1603=CARTESIAN_POINT('Origin',(-0.0300579008746346,-0.00919372890946001,
0.0023175));
#1604=CARTESIAN_POINT('',(-0.0299250420168188,-0.00883319052085837,0.002));
#1605=CARTESIAN_POINT('Origin',(-0.0299250420168188,-0.00883319052085837,
0.0023175));
#1606=CARTESIAN_POINT('Origin',(-0.0297542857142857,-0.00910086296087646,
0.002));
#1607=CARTESIAN_POINT('Origin',(0.,-8.68274580595473E-19,0.));
#1608=CARTESIAN_POINT('',(0.0303615160349954,-0.00928659485804722,0.0023175));
#1609=CARTESIAN_POINT('Origin',(-2.83811895702399E-19,-8.68274580595473E-19,
0.0023175));
#1610=CARTESIAN_POINT('',(0.0303615160349954,-0.00928659485804722,4.44089209850063E-18));
#1611=CARTESIAN_POINT('Ctrl Pts',(0.0303615160349764,-0.00928659485806686,
0.00585));
#1612=CARTESIAN_POINT('Ctrl Pts',(0.0305026785714493,-0.00882507923480219,
0.00585));
#1613=CARTESIAN_POINT('Ctrl Pts',(0.0300957983193275,-0.00856551808082473,
0.00585));
#1614=CARTESIAN_POINT('Ctrl Pts',(0.0303615160349764,-0.00928659485806686,
0.00635000000000008));
#1615=CARTESIAN_POINT('Ctrl Pts',(0.0305026785714493,-0.00882507923480219,
0.00635000000000008));
#1616=CARTESIAN_POINT('Ctrl Pts',(0.0300957983193275,-0.00856551808082473,
0.00635000000000008));
#1617=CARTESIAN_POINT('Ctrl Pts',(0.0298833819241963,-0.00914034926972793,
0.00635000000000001));
#1618=CARTESIAN_POINT('Ctrl Pts',(0.0299133928571472,-0.0090422317750182,
0.00635000000000001));
#1619=CARTESIAN_POINT('Ctrl Pts',(0.0298268907563025,-0.00898704948244035,
0.00635000000000001));
#1620=CARTESIAN_POINT('',(0.0300957983193278,-0.00856551808082496,0.00585));
#1621=CARTESIAN_POINT('Origin',(0.0298268907563025,-0.00898704948244032,
0.00585));
#1622=CARTESIAN_POINT('Origin',(0.0297542857142857,-0.00910086296087647,
0.00585));
#1623=CARTESIAN_POINT('Origin',(0.,-8.68274580595473E-19,0.));
#1624=CARTESIAN_POINT('',(0.021082,-8.68274580595473E-19,0.01905000000001));
#1625=CARTESIAN_POINT('Origin',(-2.33295215237693E-18,-8.68274580595473E-19,
0.01905000000001));
#1626=CARTESIAN_POINT('',(0.021082,1.71352580136698E-18,2.58180038196244E-18));
#1627=CARTESIAN_POINT('',(-1.3608887555525E-18,0.021082,0.0111125));
#1628=CARTESIAN_POINT('',(-2.51268331857348E-18,0.021082,0.0174625));
#1629=CARTESIAN_POINT('Ctrl Pts',(-1.80411241501588E-18,0.021082,0.0111125));
#1630=CARTESIAN_POINT('Ctrl Pts',(-0.000399309842545756,0.021082,0.0111125));
#1631=CARTESIAN_POINT('Ctrl Pts',(-0.000824823577037813,0.02106949956138,
0.0111924263998573));
#1632=CARTESIAN_POINT('Ctrl Pts',(-0.00160690131142137,0.0210243195818962,
0.011516636840609));
#1633=CARTESIAN_POINT('Ctrl Pts',(-0.00196351556276052,0.0209922726126924,
0.0117608875022259));
#1634=CARTESIAN_POINT('Ctrl Pts',(-0.00252661748715025,0.0209319638287042,
0.0123239894266157));
#1635=CARTESIAN_POINT('Ctrl Pts',(-0.00277086423502281,0.020899756733966,
0.0126806015254837));
#1636=CARTESIAN_POINT('Ctrl Pts',(-0.00309507182779427,0.0208542094262318,
0.0134626719054008));
#1637=CARTESIAN_POINT('Ctrl Pts',(-0.003175,0.0208415474233561,0.0138881830812054));
#1638=CARTESIAN_POINT('Ctrl Pts',(-0.003175,0.0208415474233561,0.0146868169187946));
#1639=CARTESIAN_POINT('Ctrl Pts',(-0.00309507182779427,0.0208542094262318,
0.0151123280945992));
#1640=CARTESIAN_POINT('Ctrl Pts',(-0.00277086423502281,0.020899756733966,
0.0158943984745163));
#1641=CARTESIAN_POINT('Ctrl Pts',(-0.00252661748715025,0.0209319638287042,
0.0162510105733843));
#1642=CARTESIAN_POINT('Ctrl Pts',(-0.00196351556276052,0.0209922726126924,
0.0168141124977741));
#1643=CARTESIAN_POINT('Ctrl Pts',(-0.00160690131142137,0.0210243195818962,
0.017058363159391));
#1644=CARTESIAN_POINT('Ctrl Pts',(-0.000824823577037813,0.02106949956138,
0.0173825736001427));
#1645=CARTESIAN_POINT('Ctrl Pts',(-0.000399309842545757,0.021082,0.0174625));
#1646=CARTESIAN_POINT('Ctrl Pts',(-2.56739074444567E-18,0.021082,0.0174625));
#1647=CARTESIAN_POINT('Ctrl Pts',(-2.4980018054066E-18,0.021082,0.0174625));
#1648=CARTESIAN_POINT('Ctrl Pts',(0.000399309842545752,0.021082,0.0174625));
#1649=CARTESIAN_POINT('Ctrl Pts',(0.000824823577037809,0.02106949956138,
0.0173825736001427));
#1650=CARTESIAN_POINT('Ctrl Pts',(0.00160690131142136,0.0210243195818962,
0.017058363159391));
#1651=CARTESIAN_POINT('Ctrl Pts',(0.00196351556276051,0.0209922726126924,
0.0168141124977741));
#1652=CARTESIAN_POINT('Ctrl Pts',(0.00252661748715025,0.0209319638287042,
0.0162510105733843));
#1653=CARTESIAN_POINT('Ctrl Pts',(0.0027708642350228,0.020899756733966,
0.0158943984745163));
#1654=CARTESIAN_POINT('Ctrl Pts',(0.00309507182779426,0.0208542094262318,
0.0151123280945992));
#1655=CARTESIAN_POINT('Ctrl Pts',(0.003175,0.0208415474233561,0.0146868169187946));
#1656=CARTESIAN_POINT('Ctrl Pts',(0.003175,0.0208415474233561,0.0142875));
#1657=CARTESIAN_POINT('Ctrl Pts',(0.003175,0.0208415474233561,0.0138881830812054));
#1658=CARTESIAN_POINT('Ctrl Pts',(0.00309507182779426,0.0208542094262318,
0.0134626719054008));
#1659=CARTESIAN_POINT('Ctrl Pts',(0.0027708642350228,0.020899756733966,
0.0126806015254837));
#1660=CARTESIAN_POINT('Ctrl Pts',(0.00252661748715025,0.0209319638287042,
0.0123239894266157));
#1661=CARTESIAN_POINT('Ctrl Pts',(0.00196351556276051,0.0209922726126924,
0.0117608875022259));
#1662=CARTESIAN_POINT('Ctrl Pts',(0.00160690131142137,0.0210243195818962,
0.011516636840609));
#1663=CARTESIAN_POINT('Ctrl Pts',(0.000824823577037809,0.02106949956138,
0.0111924263998573));
#1664=CARTESIAN_POINT('Ctrl Pts',(0.000399309842545752,0.021082,0.0111125));
#1665=CARTESIAN_POINT('Ctrl Pts',(-1.87350135405495E-18,0.021082,0.0111125));
#1666=CARTESIAN_POINT('',(-1.3608887555525E-18,-0.021082,0.0111125));
#1667=CARTESIAN_POINT('',(-1.77691326464883E-18,-0.021082,0.0174625));
#1668=CARTESIAN_POINT('Ctrl Pts',(-1.66533453693773E-18,-0.021082,0.0111125));
#1669=CARTESIAN_POINT('Ctrl Pts',(0.000399309842545753,-0.021082,0.0111125));
#1670=CARTESIAN_POINT('Ctrl Pts',(0.000824823577037809,-0.02106949956138,
0.0111924263998573));
#1671=CARTESIAN_POINT('Ctrl Pts',(0.00160690131142137,-0.0210243195818962,
0.011516636840609));
#1672=CARTESIAN_POINT('Ctrl Pts',(0.00196351556276051,-0.0209922726126924,
0.0117608875022259));
#1673=CARTESIAN_POINT('Ctrl Pts',(0.00252661748715025,-0.0209319638287042,
0.0123239894266157));
#1674=CARTESIAN_POINT('Ctrl Pts',(0.00277086423502281,-0.020899756733966,
0.0126806015254837));
#1675=CARTESIAN_POINT('Ctrl Pts',(0.00309507182779426,-0.0208542094262318,
0.0134626719054008));
#1676=CARTESIAN_POINT('Ctrl Pts',(0.003175,-0.0208415474233561,0.0138881830812054));
#1677=CARTESIAN_POINT('Ctrl Pts',(0.003175,-0.0208415474233561,0.0146868169187946));
#1678=CARTESIAN_POINT('Ctrl Pts',(0.00309507182779426,-0.0208542094262318,
0.0151123280945992));
#1679=CARTESIAN_POINT('Ctrl Pts',(0.00277086423502281,-0.020899756733966,
0.0158943984745163));
#1680=CARTESIAN_POINT('Ctrl Pts',(0.00252661748715025,-0.0209319638287042,
0.0162510105733843));
#1681=CARTESIAN_POINT('Ctrl Pts',(0.00196351556276051,-0.0209922726126924,
0.0168141124977741));
#1682=CARTESIAN_POINT('Ctrl Pts',(0.00160690131142137,-0.0210243195818962,
0.017058363159391));
#1683=CARTESIAN_POINT('Ctrl Pts',(0.000824823577037809,-0.02106949956138,
0.0173825736001427));
#1684=CARTESIAN_POINT('Ctrl Pts',(0.000399309842545752,-0.021082,0.0174625));
#1685=CARTESIAN_POINT('Ctrl Pts',(-1.66533453693773E-18,-0.021082,0.0174625));
#1686=CARTESIAN_POINT('Ctrl Pts',(-1.80411241501588E-18,-0.021082,0.0174625));
#1687=CARTESIAN_POINT('Ctrl Pts',(-0.000399309842545756,-0.021082,0.0174625));
#1688=CARTESIAN_POINT('Ctrl Pts',(-0.000824823577037813,-0.02106949956138,
0.0173825736001427));
#1689=CARTESIAN_POINT('Ctrl Pts',(-0.00160690131142137,-0.0210243195818962,
0.017058363159391));
#1690=CARTESIAN_POINT('Ctrl Pts',(-0.00196351556276052,-0.0209922726126924,
0.0168141124977741));
#1691=CARTESIAN_POINT('Ctrl Pts',(-0.00252661748715025,-0.0209319638287042,
0.0162510105733843));
#1692=CARTESIAN_POINT('Ctrl Pts',(-0.00277086423502281,-0.020899756733966,
0.0158943984745163));
#1693=CARTESIAN_POINT('Ctrl Pts',(-0.00309507182779427,-0.0208542094262318,
0.0151123280945992));
#1694=CARTESIAN_POINT('Ctrl Pts',(-0.003175,-0.0208415474233561,0.0146868169187946));
#1695=CARTESIAN_POINT('Ctrl Pts',(-0.003175,-0.0208415474233561,0.0142875));
#1696=CARTESIAN_POINT('Ctrl Pts',(-0.003175,-0.0208415474233561,0.0138881830812054));
#1697=CARTESIAN_POINT('Ctrl Pts',(-0.00309507182779427,-0.0208542094262318,
0.0134626719054008));
#1698=CARTESIAN_POINT('Ctrl Pts',(-0.00277086423502281,-0.020899756733966,
0.0126806015254837));
#1699=CARTESIAN_POINT('Ctrl Pts',(-0.00252661748715025,-0.0209319638287042,
0.0123239894266157));
#1700=CARTESIAN_POINT('Ctrl Pts',(-0.00196351556276052,-0.0209922726126924,
0.0117608875022259));
#1701=CARTESIAN_POINT('Ctrl Pts',(-0.00160690131142137,-0.0210243195818962,
0.011516636840609));
#1702=CARTESIAN_POINT('Ctrl Pts',(-0.000824823577037813,-0.02106949956138,
0.0111924263998573));
#1703=CARTESIAN_POINT('Ctrl Pts',(-0.000399309842545756,-0.021082,0.0111125));
#1704=CARTESIAN_POINT('Ctrl Pts',(-1.52655665885959E-18,-0.021082,0.0111125));
#1705=CARTESIAN_POINT('Origin',(0.03556,-5.22311859836346E-18,0.00585));
#1706=CARTESIAN_POINT('',(0.0300957983193378,0.00856551808083491,0.00585));
#1707=CARTESIAN_POINT('Origin',(0.0298268907563148,0.00898704948244813,
0.00585));
#1708=CARTESIAN_POINT('Origin',(0.03556,-5.22311859836346E-18,0.00585));
#1709=CARTESIAN_POINT('Ctrl Pts',(0.0300957983193394,0.00856551808083236,
0.00585));
#1710=CARTESIAN_POINT('Ctrl Pts',(0.03050267857143,0.00882507923480266,
0.00584999999999999));
#1711=CARTESIAN_POINT('Ctrl Pts',(0.0303615160349834,0.00928659485804381,
0.00585));
#1712=CARTESIAN_POINT('Ctrl Pts',(0.0300957983193394,0.00856551808083236,
0.00635000000000006));
#1713=CARTESIAN_POINT('Ctrl Pts',(0.03050267857143,0.00882507923480266,
0.00635000000000005));
#1714=CARTESIAN_POINT('Ctrl Pts',(0.0303615160349834,0.0092865948580438,
0.00635000000000006));
#1715=CARTESIAN_POINT('Ctrl Pts',(0.029826890756305,0.00898704948244196,
0.00634999999999999));
#1716=CARTESIAN_POINT('Ctrl Pts',(0.0299133928571431,0.00904223177501828,
0.00634999999999999));
#1717=CARTESIAN_POINT('Ctrl Pts',(0.0298833819241978,0.00914034926972301,
0.00634999999999999));
#1718=CARTESIAN_POINT('',(0.0303615160349954,0.00928659485804721,0.00585));
#1719=CARTESIAN_POINT('Origin',(0.0298833819241978,0.00914034926972301,
0.00585));
#1720=CARTESIAN_POINT('Origin',(0.0297542857142857,0.00910086296087646,
0.00585));
#1721=CARTESIAN_POINT('Origin',(-7.16418377501201E-19,-8.68274580595473E-19,
0.00585));
#1722=CARTESIAN_POINT('Origin',(-7.16418377501201E-19,-8.68274580595473E-19,
0.00585));
#1723=CARTESIAN_POINT('Origin',(-0.0297542857142857,0.00910086296087647,
-4.44089209850063E-18));
#1724=CARTESIAN_POINT('',(-0.0303615160349954,0.00928659485804722,0.0023175));
#1725=CARTESIAN_POINT('',(-0.0303615160349954,0.00928659485804722,-4.44089209850063E-18));
#1726=CARTESIAN_POINT('Origin',(-0.0297542857142857,0.00910086296087647,
0.0023175));
#1727=CARTESIAN_POINT('Origin',(-0.03556,3.48656943717252E-18,0.0023175));
#1728=CARTESIAN_POINT('',(-0.0299250420168067,0.00883319052085071,0.002));
#1729=CARTESIAN_POINT('Origin',(-0.0299250420168067,0.00883319052085071,
0.0023175));
#1730=CARTESIAN_POINT('Origin',(-0.03556,3.48656943717252E-18,0.002));
#1731=CARTESIAN_POINT('Origin',(-2.83811895702399E-19,-8.68274580595473E-19,
0.0023175));
#1732=CARTESIAN_POINT('',(0.0300579008746336,-0.00919372890946314,0.002));
#1733=CARTESIAN_POINT('Origin',(0.0300579008746336,-0.00919372890946314,
0.0023175));
#1734=CARTESIAN_POINT('Origin',(-2.44929359829471E-19,-8.68274580595473E-19,
0.002));
#1735=CARTESIAN_POINT('Origin',(-2.44929359829471E-19,-8.68274580595473E-19,
0.002));
#1736=CARTESIAN_POINT('',(0.0300579008746336,0.00919372890946312,0.002));
#1737=CARTESIAN_POINT('',(-0.0300579008746336,0.00919372890946314,0.002));
#1738=CARTESIAN_POINT('Origin',(-2.44929359829471E-19,-8.68274580595473E-19,
0.002));
#1739=CARTESIAN_POINT('',(0.0299250420168188,0.00883319052085837,0.002));
#1740=CARTESIAN_POINT('Origin',(0.0297542857142857,0.00910086296087646,
0.002));
#1741=CARTESIAN_POINT('',(0.0299250420168067,-0.00883319052085071,0.002));
#1742=CARTESIAN_POINT('Origin',(0.03556,-5.22311859836346E-18,0.002));
#1743=CARTESIAN_POINT('Origin',(0.0297542857142857,-0.00910086296087647,
0.002));
#1744=CARTESIAN_POINT('Origin',(-0.0297542857142857,0.00910086296087647,
0.002));
#1745=CARTESIAN_POINT('',(0.0164140823672291,-2.01014534319682E-18,0.00199999999999998));
#1746=CARTESIAN_POINT('Origin',(-2.44929359829469E-19,0.,0.002));
#1747=CARTESIAN_POINT('Origin',(0.0297542857142857,-0.00910086296087647,
4.44089209850063E-18));
#1748=CARTESIAN_POINT('',(0.0300957983193278,-0.00856551808082496,0.0023175));
#1749=CARTESIAN_POINT('Origin',(0.0297542857142857,-0.00910086296087647,
0.0023175));
#1750=CARTESIAN_POINT('',(0.0300957983193278,-0.00856551808082496,4.48271533036395E-18));
#1751=CARTESIAN_POINT('Origin',(-1.74971411428178E-18,0.03175200000001,
0.0142875));
#1752=CARTESIAN_POINT('',(-1.74971411428178E-18,-0.0237719216574812,0.0174625));
#1753=CARTESIAN_POINT('',(-1.74971411428178E-18,0.03175200000001,0.0174625));
#1754=CARTESIAN_POINT('Origin',(-1.74971411428178E-18,-0.0237719216574812,
0.0142875));
#1755=CARTESIAN_POINT('Origin',(-1.74971411428178E-18,-0.03175200000001,
0.0142875));
#1756=CARTESIAN_POINT('',(-2.52736483174035E-18,0.0237719216574812,0.0174625));
#1757=CARTESIAN_POINT('',(-2.52736483174035E-18,-0.03175200000001,0.0174625));
#1758=CARTESIAN_POINT('Origin',(-1.74971411428178E-18,0.0237719216574812,
0.0142875));
#1759=CARTESIAN_POINT('Origin',(-2.72177751110622E-18,-8.68274580595473E-19,
0.02222500000001));
#1760=CARTESIAN_POINT('',(0.0192,-8.68274580595473E-19,0.02222500000001));
#1761=CARTESIAN_POINT('',(0.0192,-3.21959643495839E-18,0.02222500000001));
#1762=CARTESIAN_POINT('',(-0.0192,-4.0143450320445E-18,0.02222500000001));
#1763=CARTESIAN_POINT('Origin',(-2.72177751110622E-18,-8.68274580595473E-19,
0.02222500000001));
#1764=CARTESIAN_POINT('Origin',(-2.72177751110622E-18,-8.68274580595473E-19,
0.02222500000001));
#1765=CARTESIAN_POINT('Origin',(0.03556,-5.22311859836346E-18,4.44089209850063E-18));
#1766=CARTESIAN_POINT('',(0.0300957983193378,0.00856551808083491,0.0023175));
#1767=CARTESIAN_POINT('Origin',(0.03556,-5.22311859836346E-18,0.0023175));
#1768=CARTESIAN_POINT('',(0.0300957983193378,0.00856551808083491,4.44089209850063E-18));
#1769=CARTESIAN_POINT('Origin',(0.0297542857142857,0.00910086296087646,
4.44089209850063E-18));
#1770=CARTESIAN_POINT('',(0.0303615160349954,0.00928659485804721,0.0023175));
#1771=CARTESIAN_POINT('Origin',(0.0297542857142857,0.00910086296087646,
0.0023175));
#1772=CARTESIAN_POINT('',(0.0303615160349954,0.00928659485804721,4.44089209850063E-18));
#1773=CARTESIAN_POINT('Origin',(0.,-8.68274580595473E-19,0.));
#1774=CARTESIAN_POINT('Origin',(-2.83811895702399E-19,-8.68274580595473E-19,
0.0023175));
#1775=CARTESIAN_POINT('Ctrl Pts',(-0.0300957983193277,0.00856551808082483,
0.0023175));
#1776=CARTESIAN_POINT('Ctrl Pts',(-0.0305026785714375,0.0088250792347948,
0.0023175));
#1777=CARTESIAN_POINT('Ctrl Pts',(-0.0303615160349816,0.00928659485804988,
0.0023175));
#1778=CARTESIAN_POINT('Ctrl Pts',(-0.0300957983193277,0.00856551808082483,
0.00199999999999987));
#1779=CARTESIAN_POINT('Ctrl Pts',(-0.0305026785714375,0.0088250792347948,
0.00199999999999988));
#1780=CARTESIAN_POINT('Ctrl Pts',(-0.0303615160349816,0.00928659485804988,
0.00199999999999987));
#1781=CARTESIAN_POINT('Ctrl Pts',(-0.0299250420168067,0.00883319052085076,
0.00199999999999998));
#1782=CARTESIAN_POINT('Ctrl Pts',(-0.0301284821428615,0.00896297109783569,
0.00199999999999998));
#1783=CARTESIAN_POINT('Ctrl Pts',(-0.0300579008746336,0.00919372890946314,
0.00199999999999998));
#1784=CARTESIAN_POINT('Origin',(-0.0300579008746336,0.00919372890946314,
0.0023175));
#1785=CARTESIAN_POINT('Ctrl Pts',(0.0300957983193277,-0.00856551808082485,
0.0023175));
#1786=CARTESIAN_POINT('Ctrl Pts',(0.0305026785714375,-0.00882507923479482,
0.0023175));
#1787=CARTESIAN_POINT('Ctrl Pts',(0.0303615160349816,-0.00928659485804987,
0.0023175));
#1788=CARTESIAN_POINT('Ctrl Pts',(0.0300957983193277,-0.00856551808082485,
0.00199999999999991));
#1789=CARTESIAN_POINT('Ctrl Pts',(0.0305026785714375,-0.00882507923479482,
0.00199999999999991));
#1790=CARTESIAN_POINT('Ctrl Pts',(0.0303615160349816,-0.00928659485804987,
0.00199999999999991));
#1791=CARTESIAN_POINT('Ctrl Pts',(0.0299250420168067,-0.00883319052085075,
0.00199999999999998));
#1792=CARTESIAN_POINT('Ctrl Pts',(0.0301284821428615,-0.00896297109783569,
0.00199999999999998));
#1793=CARTESIAN_POINT('Ctrl Pts',(0.0300579008746336,-0.00919372890946314,
0.00199999999999998));
#1794=CARTESIAN_POINT('Origin',(0.0299250420168067,-0.00883319052085071,
0.0023175));
#1795=CARTESIAN_POINT('Origin',(-2.83811895702399E-19,-8.68274580595473E-19,
0.0023175));
#1796=CARTESIAN_POINT('Origin',(0.0300579008746336,0.00919372890946312,
0.0023175));
#1797=CARTESIAN_POINT('Ctrl Pts',(0.0303615160349816,0.00928659485804978,
0.0023175));
#1798=CARTESIAN_POINT('Ctrl Pts',(0.0305026785714341,0.00882507923480534,
0.0023175));
#1799=CARTESIAN_POINT('Ctrl Pts',(0.0300957983193394,0.00856551808083237,
0.0023175));
#1800=CARTESIAN_POINT('Ctrl Pts',(0.0303615160349816,0.00928659485804978,
0.00199999999999997));
#1801=CARTESIAN_POINT('Ctrl Pts',(0.0305026785714341,0.00882507923480535,
0.00199999999999997));
#1802=CARTESIAN_POINT('Ctrl Pts',(0.0300957983193394,0.00856551808083239,
0.00199999999999997));
#1803=CARTESIAN_POINT('Ctrl Pts',(0.0300579008746336,0.00919372890946312,
0.00199999999999998));
#1804=CARTESIAN_POINT('Ctrl Pts',(0.0301284821428599,0.00896297109784093,
0.00199999999999998));
#1805=CARTESIAN_POINT('Ctrl Pts',(0.0299250420168125,0.00883319052085446,
0.00199999999999998));
#1806=CARTESIAN_POINT('Origin',(0.0299250420168188,0.00883319052085837,
0.0023175));
#1807=CARTESIAN_POINT('Origin',(0.03556,-5.22311859836346E-18,0.0023175));
#1808=CARTESIAN_POINT('Origin',(-1.74971411428178E-18,-0.0237719216574812,
0.0142875));
#1809=CARTESIAN_POINT('Origin',(-1.74971411428178E-18,0.0237719216574812,
0.0142875));
#1810=CARTESIAN_POINT('Origin',(-2.72177751110622E-18,-6.36566688640742E-18,
0.02222500000001));
#1811=CARTESIAN_POINT('',(-0.0192,-4.0143450320445E-18,0.02722500000001));
#1812=CARTESIAN_POINT('',(-0.0192,-4.0143450320445E-18,0.02222500000001));
#1813=CARTESIAN_POINT('',(0.000703003991829093,0.0192839483856719,0.0273217583108379));
#1814=CARTESIAN_POINT('Origin',(-7.77499300918052E-18,-5.86427819140868E-18,
0.02722500000001));
#1815=CARTESIAN_POINT('',(0.0187254065874524,0.00426760378381635,0.0272256246633728));
#1816=CARTESIAN_POINT('Origin',(-1.09668842049778E-17,-3.08872062984579E-18,
0.02722500000001));
#1817=CARTESIAN_POINT('',(0.0189848230378857,0.0028780601007745,0.0272301361993339));
#1818=CARTESIAN_POINT('Origin',(0.00423133347519028,-0.00018663584875029,
0.0272662857600028));
#1819=CARTESIAN_POINT('',(0.0190897816981998,0.00205432098636869,0.0272282099702791));
#1820=CARTESIAN_POINT('Ctrl Pts',(0.0189831161357693,0.00287772510429625,
0.0272370826236847));
#1821=CARTESIAN_POINT('Ctrl Pts',(0.0190037183824808,0.002741820934228,
0.027234643586369));
#1822=CARTESIAN_POINT('Ctrl Pts',(0.0190230991169912,0.00260401397173339,
0.0272331143160084));
#1823=CARTESIAN_POINT('Ctrl Pts',(0.0190586578250522,0.00232952312411706,
0.0272312940909341));
#1824=CARTESIAN_POINT('Ctrl Pts',(0.0190750121634832,0.0021915664930451,
0.0272310047681655));
#1825=CARTESIAN_POINT('Ctrl Pts',(0.019089781024688,0.00205432724497899,
0.0272314199405483));
#1826=CARTESIAN_POINT('Origin',(-7.77499300918052E-18,-5.86427819140868E-18,
0.02722500000001));
#1827=CARTESIAN_POINT('Origin',(-3.33410091067989E-18,-7.54132781358888E-18,
0.02722500000001));
#1828=CARTESIAN_POINT('Ctrl Pts',(0.000707691300353787,0.0193806000933378,
0.0274185166216658));
#1829=CARTESIAN_POINT('Ctrl Pts',(0.00275355351250949,0.0192812567239149,
0.0273938952373777));
#1830=CARTESIAN_POINT('Ctrl Pts',(0.00478139553590231,0.0188612482365478,
0.0273745071048127));
#1831=CARTESIAN_POINT('Ctrl Pts',(0.00864555311040795,0.0173897521937891,
0.0273331811969856));
#1832=CARTESIAN_POINT('Ctrl Pts',(0.0104676511214395,0.0163324598251425,
0.0273117875083974));
#1833=CARTESIAN_POINT('Ctrl Pts',(0.0129486410706835,0.0143060627943937,
0.0272883516939085));
#1834=CARTESIAN_POINT('Ctrl Pts',(0.013755892019411,0.0135222225210169,
0.0272815127932174));
#1835=CARTESIAN_POINT('Ctrl Pts',(0.0155821667526127,0.0114047993594178,
0.0272623321585912));
#1836=CARTESIAN_POINT('Ctrl Pts',(0.0165070526394724,0.00999641485950713,
0.0272503299647119));
#1837=CARTESIAN_POINT('Ctrl Pts',(0.0178938435459355,0.00715054704155055,
0.0272367317931737));
#1838=CARTESIAN_POINT('Ctrl Pts',(0.0183956337071832,0.00573069579873948,
0.0272341346439535));
#1839=CARTESIAN_POINT('Ctrl Pts',(0.0187252378546816,0.0042675706342919,
0.0272303818455519));
#1840=CARTESIAN_POINT('Ctrl Pts',(-0.00509351872922627,0.0189501718046097,
0.050956349279181));
#1841=CARTESIAN_POINT('Ctrl Pts',(-0.0019911588253598,0.0197840390876124,
0.0508617944494026));
#1842=CARTESIAN_POINT('Ctrl Pts',(0.00462778638560811,0.0198987045024331,
0.0506726847898458));
#1843=CARTESIAN_POINT('Ctrl Pts',(0.0134662954056228,0.0153627685113087,
0.0503890203005107));
#1844=CARTESIAN_POINT('Ctrl Pts',(0.0191196267594458,0.007196489782465,
0.0501053558111755));
#1845=CARTESIAN_POINT('Ctrl Pts',(0.020253919674817,-0.00267172762826331,
0.0498216913218404));
#1846=CARTESIAN_POINT('Ctrl Pts',(0.0165997495238378,-0.011908005931087,
0.0495380268325052));
#1847=CARTESIAN_POINT('Ctrl Pts',(0.00902160353230445,-0.0183293965524588,
0.0492543623431701));
#1848=CARTESIAN_POINT('Ctrl Pts',(-0.000689361580904897,-0.020417622227534,
0.0489706978538349));
#1849=CARTESIAN_POINT('Ctrl Pts',(-0.0102373073721575,-0.0176791544209357,
0.0486870333644998));
#1850=CARTESIAN_POINT('Ctrl Pts',(-0.0173651753690841,-0.0107613035273124,
0.0484033688751646));
#1851=CARTESIAN_POINT('Ctrl Pts',(-0.0203878931790421,-0.00129948569909065,
0.0481197043858295));
#1852=CARTESIAN_POINT('Ctrl Pts',(-0.018590909131772,0.00846953669847187,
0.0478360398964943));
#1853=CARTESIAN_POINT('Ctrl Pts',(-0.0123990209519787,0.016236353416854,
0.0475523754071592));
#1854=CARTESIAN_POINT('Ctrl Pts',(-0.00327599941243867,0.0201648890182873,
0.047268710917824));
#1855=CARTESIAN_POINT('Ctrl Pts',(0.00662147097697466,0.0193264335477959,
0.0469850464284889));
#1856=CARTESIAN_POINT('Ctrl Pts',(0.0149536217076182,0.0139191993598264,
0.0467013819391537));
#1857=CARTESIAN_POINT('Ctrl Pts',(0.0197507286121719,0.00522145894087751,
0.0464177174498186));
#1858=CARTESIAN_POINT('Ctrl Pts',(0.0198787527656158,-0.00471063703286786,
0.0461340529604835));
#1859=CARTESIAN_POINT('Ctrl Pts',(0.0153074293550649,-0.0135291359761524,
0.0458503884711483));
#1860=CARTESIAN_POINT('Ctrl Pts',(0.00711742155879242,-0.0191493400301623,
0.0455667239818132));
#1861=CARTESIAN_POINT('Ctrl Pts',(-0.00275514842708253,-0.0202426300309842,
0.045283059492478));
#1862=CARTESIAN_POINT('Ctrl Pts',(-0.0119763998813082,-0.0165505516301859,
0.0449993950031429));
#1863=CARTESIAN_POINT('Ctrl Pts',(-0.0183664240951292,-0.00894591411378279,
0.0447157305138077));
#1864=CARTESIAN_POINT('Ctrl Pts',(-0.0204146159856231,0.000773542210095695,
0.0444320660244726));
#1865=CARTESIAN_POINT('Ctrl Pts',(-0.0176367819089719,0.0103101327475707,
0.0441484015351373));
#1866=CARTESIAN_POINT('Ctrl Pts',(-0.0106896033046086,0.0174094024761112,
0.0438647370458023));
#1867=CARTESIAN_POINT('Ctrl Pts',(-0.00121539685127817,0.0203930802939511,
0.0435810725564671));
#1868=CARTESIAN_POINT('Ctrl Pts',(0.00854613005742779,0.018555823194465,
0.043297408067132));
#1869=CARTESIAN_POINT('Ctrl Pts',(0.0162873473215086,0.0123319597230603,
0.0430137435777967));
#1870=CARTESIAN_POINT('Ctrl Pts',(0.0201782271042922,0.00319281448099364,
0.0427300790884617));
#1871=CARTESIAN_POINT('Ctrl Pts',(0.0192989633768193,-0.00670111378524654,
0.0424464145991266));
#1872=CARTESIAN_POINT('Ctrl Pts',(0.0138574145471312,-0.0150108952248514,
0.0421627501097914));
#1873=CARTESIAN_POINT('Ctrl Pts',(0.00513996562327698,-0.0197720931308271,
0.0418790856204563));
#1874=CARTESIAN_POINT('Ctrl Pts',(-0.00479257387985363,-0.019859157811667,
0.0415954211311211));
#1875=CARTESIAN_POINT('Ctrl Pts',(-0.0135921463947382,-0.0152515071309874,
0.041311756641786));
#1876=CARTESIAN_POINT('Ctrl Pts',(-0.0191785283463295,-0.00703839213539491,
0.0410280921524508));
#1877=CARTESIAN_POINT('Ctrl Pts',(-0.0202310961003231,0.00283860246636216,
0.0407444276631157));
#1878=CARTESIAN_POINT('Ctrl Pts',(-0.0165010220855519,0.0120445499506907,
0.0404607631737804));
#1879=CARTESIAN_POINT('Ctrl Pts',(-0.00887009776280245,0.0184031594858295,
0.0401770986844454));
#1880=CARTESIAN_POINT('Ctrl Pts',(0.0008577223407312,0.0204112524301857,
0.0398934341951101));
#1881=CARTESIAN_POINT('Ctrl Pts',(0.0103827764313686,0.017594114554554,
0.0396097697057751));
#1882=CARTESIAN_POINT('Ctrl Pts',(0.0174533367076238,0.0106177187358143,
0.0393261052164399));
#1883=CARTESIAN_POINT('Ctrl Pts',(0.0203979189978978,0.00113128861823625,
0.0390424407271048));
#1884=CARTESIAN_POINT('Ctrl Pts',(0.0185204224985962,-0.00862257872425908,
0.0387587762377695));
#1885=CARTESIAN_POINT('Ctrl Pts',(0.0122646883705607,-0.016338063916988,
0.0384751117484345));
#1886=CARTESIAN_POINT('Ctrl Pts',(0.0031095754549866,-0.0201912221985768,
0.0381914472590993));
#1887=CARTESIAN_POINT('Ctrl Pts',(-0.00678064273518047,-0.0192711649227646,
0.0379077827697642));
#1888=CARTESIAN_POINT('Ctrl Pts',(-0.0150679134130855,-0.0137953941139175,
0.0376241182804289));
#1889=CARTESIAN_POINT('Ctrl Pts',(-0.0197931214276428,-0.00505838487396299,
0.0373404537910939));
#1890=CARTESIAN_POINT('Ctrl Pts',(-0.0198392251166282,0.00487442921318005,
0.0370567893017586));
#1891=CARTESIAN_POINT('Ctrl Pts',(-0.015195325543694,0.0136549256681872,
0.0367731248124235));
#1892=CARTESIAN_POINT('Ctrl Pts',(-0.00695924301266045,0.0192073905066067,
0.0364894603230883));
#1893=CARTESIAN_POINT('Ctrl Pts',(0.00292200823025613,0.0202192181175457,
0.0362057958337533));
#1894=CARTESIAN_POINT('Ctrl Pts',(0.012112495189249,0.0164512119210995,
0.0359221313444182));
#1895=CARTESIAN_POINT('Ctrl Pts',(0.0184395819088907,0.00879413056577778,
0.0356384668550829));
#1896=CARTESIAN_POINT('Ctrl Pts',(0.0204075417577569,-0.000941887884965193,
0.0353548023657479));
#1897=CARTESIAN_POINT('Ctrl Pts',(0.0175511479915637,-0.0104552435438333,
0.0350711378764126));
#1898=CARTESIAN_POINT('Ctrl Pts',(0.0105456536003477,-0.0174969741248078,
0.0347874733870775));
#1899=CARTESIAN_POINT('Ctrl Pts',(0.00104716114630702,-0.020402410811355,
0.0345038088977425));
#1900=CARTESIAN_POINT('Ctrl Pts',(-0.00869888075409898,-0.0184847068413619,
0.0342201444084073));
#1901=CARTESIAN_POINT('Ctrl Pts',(-0.0163885026645141,-0.0121972084426061,
0.033936479919072));
#1902=CARTESIAN_POINT('Ctrl Pts',(-0.020203873917721,-0.00302628354720629,
0.033652815429737));
#1903=CARTESIAN_POINT('Ctrl Pts',(-0.0192430387396632,0.00686005637273742,
0.0333691509404019));
#1904=CARTESIAN_POINT('Ctrl Pts',(-0.0137331390746513,0.015124675353102,
0.0330854864510667));
#1905=CARTESIAN_POINT('Ctrl Pts',(-0.00497671809942497,0.0198138131207856,
0.0328018219617316));
#1906=CARTESIAN_POINT('Ctrl Pts',(0.00495620164819563,0.0198189550294349,
0.0325181574723964));
#1907=CARTESIAN_POINT('Ctrl Pts',(0.0137174727295392,0.0151388855480141,
0.0322344929830613));
#1908=CARTESIAN_POINT('Ctrl Pts',(0.0192359260110811,0.00687997552816277,
0.0319508284937261));
#1909=CARTESIAN_POINT('Ctrl Pts',(0.0202069963066107,-0.00300536427867713,
0.031667164004391));
#1910=CARTESIAN_POINT('Ctrl Pts',(0.0164011219382287,-0.0121802344870901,
0.0313834995150558));
#1911=CARTESIAN_POINT('Ctrl Pts',(0.00871801390656455,-0.0184756906528886,
0.0310998350257207));
#1912=CARTESIAN_POINT('Ctrl Pts',(-0.00102603759504738,-0.0204034842152926,
0.0308161705363855));
#1913=CARTESIAN_POINT('Ctrl Pts',(-0.0105275324867537,-0.0175078825842802,
0.0305325060470504));
#1914=CARTESIAN_POINT('Ctrl Pts',(-0.0175403147141555,-0.0104734098535744,
0.0302488415577152));
#1915=CARTESIAN_POINT('Ctrl Pts',(-0.0204065542069922,-0.000963014412798969,
0.0299651770683802));
#1916=CARTESIAN_POINT('Ctrl Pts',(-0.0184486797194852,0.00877503195514682,
0.0296815125790449));
#1917=CARTESIAN_POINT('Ctrl Pts',(-0.0121295153331305,0.016438668469638,
0.0293978480897098));
#1918=CARTESIAN_POINT('Ctrl Pts',(-0.00294295163154711,0.0202161705698654,
0.0291141836003746));
#1919=CARTESIAN_POINT('Ctrl Pts',(0.00693937616300704,0.0192146081599304,
0.0288305191110395));
#1920=CARTESIAN_POINT('Ctrl Pts',(0.015181134644932,0.0136706049756916,
0.0285468546217044));
#1921=CARTESIAN_POINT('Ctrl Pts',(0.019834258349515,0.00489505734780134,
0.0282631901323692));
#1922=CARTESIAN_POINT('Ctrl Pts',(0.0197981674978313,-0.00503807069595648,
0.0279795256430341));
#1923=CARTESIAN_POINT('Ctrl Pts',(0.0150825498820122,-0.0137794215168914,
0.0276958611536989));
#1924=CARTESIAN_POINT('Ctrl Pts',(0.00679983930140647,-0.0192649171599833,
0.0274121966643638));
#1925=CARTESIAN_POINT('Ctrl Pts',(0.000208808015249497,-0.0198828900137972,
0.027223087004807));
#1926=CARTESIAN_POINT('Ctrl Pts',(-0.00296673575260206,-0.0193972014332852,
0.0271285321750286));
#1927=CARTESIAN_POINT('Ctrl Pts',(-0.00509217943191181,0.0189451890185328,
0.0509517101474809));
#1928=CARTESIAN_POINT('Ctrl Pts',(-0.00199064100067144,0.0197788355021545,
0.0508571553177025));
#1929=CARTESIAN_POINT('Ctrl Pts',(0.00462657294919331,0.0198934724331317,
0.0506680456581457));
#1930=CARTESIAN_POINT('Ctrl Pts',(0.0134627525540164,0.0153587282951273,
0.0503843811688106));
#1931=CARTESIAN_POINT('Ctrl Pts',(0.0191145997337062,0.00719459748866041,
0.0501007166794754));
#1932=CARTESIAN_POINT('Ctrl Pts',(0.0202485931367924,-0.00267102512570084,
0.0498170521901403));
#1933=CARTESIAN_POINT('Ctrl Pts',(0.0165953845314532,-0.0119048744717813,
0.0495333877008051));
#1934=CARTESIAN_POINT('Ctrl Pts',(0.00901923103813427,-0.0183245765316177,
0.04924972321147));
#1935=CARTESIAN_POINT('Ctrl Pts',(-0.000689180249065787,-0.0204122530420865,
0.0489660587221348));
#1936=CARTESIAN_POINT('Ctrl Pts',(-0.0102346153167285,-0.0176745053785426,
0.0486823942327997));
#1937=CARTESIAN_POINT('Ctrl Pts',(-0.0173606088751352,-0.0107584736492818,
0.0483987297434645));
#1938=CARTESIAN_POINT('Ctrl Pts',(-0.0203825318275295,-0.00129914397749142,
0.0481150652541294));
#1939=CARTESIAN_POINT('Ctrl Pts',(-0.0185860203191951,0.00846730948419623,
0.0478314007647942));
#1940=CARTESIAN_POINT('Ctrl Pts',(-0.0123957604111798,0.0162320837794613,
0.0475477362754591));
#1941=CARTESIAN_POINT('Ctrl Pts',(-0.00327513792945874,0.0201595863032439,
0.0472640717861239));
#1942=CARTESIAN_POINT('Ctrl Pts',(0.00661972974332907,0.019321351319258,
0.0469804072967888));
#1943=CARTESIAN_POINT('Ctrl Pts',(0.0149496893877941,0.0139155390595328,
0.0466967428074536));
#1944=CARTESIAN_POINT('Ctrl Pts',(0.0197455348076933,0.00522008586562563,
0.0464130783181185));
#1945=CARTESIAN_POINT('Ctrl Pts',(0.0198735252950742,-0.00470939828730593,
0.0461294138287834));
#1946=CARTESIAN_POINT('Ctrl Pts',(0.0153034039950081,-0.0135255782499097,
0.0458457493394482));
#1947=CARTESIAN_POINT('Ctrl Pts',(0.00711554990657757,-0.0191443043715804,
0.0455620848501131));
#1948=CARTESIAN_POINT('Ctrl Pts',(-0.00275442391194706,-0.0202373068724104,
0.0452784203607779));
#1949=CARTESIAN_POINT('Ctrl Pts',(-0.0119732504745515,-0.0165461993691058,
0.0449947558714428));
#1950=CARTESIAN_POINT('Ctrl Pts',(-0.0183615943181817,-0.00894356162700876,
0.0447110913821076));
#1951=CARTESIAN_POINT('Ctrl Pts',(-0.0204092476002903,0.000773338793452734,
0.0444274268927725));
#1952=CARTESIAN_POINT('Ctrl Pts',(-0.0176321440043764,0.0103074215153118,
0.0441437624034373));
#1953=CARTESIAN_POINT('Ctrl Pts',(-0.0106867922838365,0.0174048243649698,
0.0438600979141022));
#1954=CARTESIAN_POINT('Ctrl Pts',(-0.00121507724112085,0.0203877175718111,
0.043576433424767));
#1955=CARTESIAN_POINT('Ctrl Pts',(0.0085438827009614,0.0185509436116637,
0.0432927689354319));
#1956=CARTESIAN_POINT('Ctrl Pts',(0.0162830642746701,0.0123287168155406,
0.0430091044460967));
#1957=CARTESIAN_POINT('Ctrl Pts',(0.0201729208816089,0.00319197487380048,
0.0427254399567616));
#1958=CARTESIAN_POINT('Ctrl Pts',(0.0192938883721272,-0.00669935160853071,
0.0424417754674265));
#1959=CARTESIAN_POINT('Ctrl Pts',(0.0138537704942112,-0.0150069478437298,
0.0421581109780913));
#1960=CARTESIAN_POINT('Ctrl Pts',(0.00513861397815771,-0.0197668937082751,
0.0418744464887562));
#1961=CARTESIAN_POINT('Ctrl Pts',(-0.00479131358755437,-0.019853935493913,
0.041590781999421));
#1962=CARTESIAN_POINT('Ctrl Pts',(-0.0135885720987834,-0.0152474964766978,
0.0413071175100859));
#1963=CARTESIAN_POINT('Ctrl Pts',(-0.0191734850121647,-0.00703654126535519,
0.0410234530207507));
#1964=CARTESIAN_POINT('Ctrl Pts',(-0.0202257759747998,0.00283785600550027,
0.0407397885314156));
#1965=CARTESIAN_POINT('Ctrl Pts',(-0.0164966828491445,0.0120413826226679,
0.0404561240420804));
#1966=CARTESIAN_POINT('Ctrl Pts',(-0.00886776521328222,0.0183983200486578,
0.0401724595527453));
#1967=CARTESIAN_POINT('Ctrl Pts',(0.000857496787429776,0.0204058849293603,
0.0398887950634101));
#1968=CARTESIAN_POINT('Ctrl Pts',(0.0103800460961647,0.0175894878700956,
0.039605130574075));
#1969=CARTESIAN_POINT('Ctrl Pts',(0.0174487470431971,0.0106149266183647,
0.0393214660847398));
#1970=CARTESIAN_POINT('Ctrl Pts',(0.020392555003335,0.00113099112583039,
0.0390378015954047));
#1971=CARTESIAN_POINT('Ctrl Pts',(0.0185155522250356,-0.00862031126425985,
0.0387541371060695));
#1972=CARTESIAN_POINT('Ctrl Pts',(0.0122614631532362,-0.0163337675333212,
0.0384704726167344));
#1973=CARTESIAN_POINT('Ctrl Pts',(0.00310875773697158,-0.020185912558603,
0.0381868081273992));
#1974=CARTESIAN_POINT('Ctrl Pts',(-0.00677885964491679,-0.019266097228169,
0.0379031436380641));
#1975=CARTESIAN_POINT('Ctrl Pts',(-0.0150639510380202,-0.0137917663703703,
0.0376194791487289));
#1976=CARTESIAN_POINT('Ctrl Pts',(-0.0197879164753272,-0.00505705468194861,
0.0373358146593938));
#1977=CARTESIAN_POINT('Ctrl Pts',(-0.0198340080405299,0.00487314739556917,
0.0370521501700586));
#1978=CARTESIAN_POINT('Ctrl Pts',(-0.0151913296633492,0.013651334863309,
0.0367684856807235));
#1979=CARTESIAN_POINT('Ctrl Pts',(-0.00695741295628628,0.0192023395826249,
0.0364848211913883));
#1980=CARTESIAN_POINT('Ctrl Pts',(0.0029212398363694,0.0202139011155486,
0.0362011567020532));
#1981=CARTESIAN_POINT('Ctrl Pts',(0.0121093099938207,0.0164468857831583,
0.0359174922127181));
#1982=CARTESIAN_POINT('Ctrl Pts',(0.0184347328937969,0.00879181799317931,
0.0356338277233829));
#1983=CARTESIAN_POINT('Ctrl Pts',(0.0204021752327187,-0.000941640198841215,
0.0353501632340478));
#1984=CARTESIAN_POINT('Ctrl Pts',(0.0175465326059251,-0.0104524941521169,
0.0350664987447126));
#1985=CARTESIAN_POINT('Ctrl Pts',(0.0105428804337036,-0.0174923729851483,
0.0347828342553774));
#1986=CARTESIAN_POINT('Ctrl Pts',(0.00104688577671181,-0.02039704563559,
0.0344991697660424));
#1987=CARTESIAN_POINT('Ctrl Pts',(-0.00869659322912755,-0.0184798459598669,
0.0342155052767072));
#1988=CARTESIAN_POINT('Ctrl Pts',(-0.0163841930170846,-0.0121940009703254,
0.033931840787372));
#1989=CARTESIAN_POINT('Ctrl Pts',(-0.0201985609507525,-0.00302548773227569,
0.0336481762980369));
#1990=CARTESIAN_POINT('Ctrl Pts',(-0.0192379784413481,0.00685825239924944,
0.0333645118087018));
#1991=CARTESIAN_POINT('Ctrl Pts',(-0.0137295277021674,0.0151206980514776,
0.0330808473193666));
#1992=CARTESIAN_POINT('Ctrl Pts',(-0.00497540938314415,0.0198086027272228,
0.0327971828300315));
#1993=CARTESIAN_POINT('Ctrl Pts',(0.00495489832708626,0.0198137432837146,
0.0325135183406963));
#1994=CARTESIAN_POINT('Ctrl Pts',(0.013713865476775,0.0151349045095691,
0.0322298538513612));
#1995=CARTESIAN_POINT('Ctrl Pts',(0.0192308675832361,0.00687816631657564,
0.031946189362026));
#1996=CARTESIAN_POINT('Ctrl Pts',(0.0202016825184485,-0.00300457396483148,
0.0316625248726909));
#1997=CARTESIAN_POINT('Ctrl Pts',(0.0163968089725501,-0.0121770314784273,
0.0313788603833557));
#1998=CARTESIAN_POINT('Ctrl Pts',(0.00871572134976694,-0.0184708321423299,
0.0310951958940206));
#1999=CARTESIAN_POINT('Ctrl Pts',(-0.00102576777941914,-0.0203981187573174,
0.0308115314046854));
#2000=CARTESIAN_POINT('Ctrl Pts',(-0.0105247640870616,-0.0175032785759276,
0.0305278669153503));
#2001=CARTESIAN_POINT('Ctrl Pts',(-0.0175357021739662,-0.0104706556849441,
0.0302442024260151));
#2002=CARTESIAN_POINT('Ctrl Pts',(-0.0204011879483249,-0.00096276117060319,
0.0299605379366801));
#2003=CARTESIAN_POINT('Ctrl Pts',(-0.0184438282986646,0.00877272440391763,
0.0296768734473448));
#2004=CARTESIAN_POINT('Ctrl Pts',(-0.0121263256884308,0.0164343456321099,
0.0293932089580097));
#2005=CARTESIAN_POINT('Ctrl Pts',(-0.00294217767749663,0.0202108543655114,
0.0291095444686745));
#2006=CARTESIAN_POINT('Ctrl Pts',(0.00693755122597978,0.0192095553454333,
0.0288258799793394));
#2007=CARTESIAN_POINT('Ctrl Pts',(0.0151771427054221,0.0136670100327366,
0.0285422154900043));
#2008=CARTESIAN_POINT('Ctrl Pts',(0.019829042163037,0.00489377013538507,
0.0282585510006691));
#2009=CARTESIAN_POINT('Ctrl Pts',(0.0197929620494236,-0.00503674590521631,
0.027974886511334));
#2010=CARTESIAN_POINT('Ctrl Pts',(0.0150785819841605,-0.0137757978542504,
0.0276912220219988));
#2011=CARTESIAN_POINT('Ctrl Pts',(0.00679805473520683,-0.0192598513628509,
0.0274075575326637));
#2012=CARTESIAN_POINT('Ctrl Pts',(0.000208747242164675,-0.0198776610798083,
0.0272184478731069));
#2013=CARTESIAN_POINT('Ctrl Pts',(-0.002965955674735,-0.0193921011045795,
0.0271238930433285));
#2014=CARTESIAN_POINT('Ctrl Pts',(-0.00509084013459735,0.0189402062324559,
0.0509470710157808));
#2015=CARTESIAN_POINT('Ctrl Pts',(-0.00199012317598308,0.0197736319166964,
0.0508525161860024));
#2016=CARTESIAN_POINT('Ctrl Pts',(0.00462535951277852,0.0198882403638304,
0.0506634065264456));
#2017=CARTESIAN_POINT('Ctrl Pts',(0.0134592097024101,0.0153546880789458,
0.0503797420371105));
#2018=CARTESIAN_POINT('Ctrl Pts',(0.0191095727079665,0.00719270519485582,
0.0500960775477753));
#2019=CARTESIAN_POINT('Ctrl Pts',(0.0202432665987679,-0.00267032262313836,
0.0498124130584402));
#2020=CARTESIAN_POINT('Ctrl Pts',(0.0165910195390686,-0.0119017430124756,
0.049528748569105));
#2021=CARTESIAN_POINT('Ctrl Pts',(0.0090168585439641,-0.0183197565107766,
0.0492450840797699));
#2022=CARTESIAN_POINT('Ctrl Pts',(-0.000688998917226676,-0.020406883856639,
0.0489614195904347));
#2023=CARTESIAN_POINT('Ctrl Pts',(-0.0102319232612995,-0.0176698563361495,
0.0486777551010996));
#2024=CARTESIAN_POINT('Ctrl Pts',(-0.0173560423811862,-0.0107556437712511,
0.0483940906117644));
#2025=CARTESIAN_POINT('Ctrl Pts',(-0.0203771704760169,-0.00129880225589218,
0.0481104261224293));
#2026=CARTESIAN_POINT('Ctrl Pts',(-0.0185811315066183,0.0084650822699206,
0.0478267616330941));
#2027=CARTESIAN_POINT('Ctrl Pts',(-0.0123924998703808,0.0162278141420688,
0.047543097143759));
#2028=CARTESIAN_POINT('Ctrl Pts',(-0.00327427644647881,0.0201542835882005,
0.0472594326544238));
#2029=CARTESIAN_POINT('Ctrl Pts',(0.00661798850968349,0.0193162690907202,
0.0469757681650887));
#2030=CARTESIAN_POINT('Ctrl Pts',(0.0149457570679699,0.0139118787592392,
0.0466921036757535));
#2031=CARTESIAN_POINT('Ctrl Pts',(0.0197403410032149,0.00521871279037375,
0.0464084391864184));
#2032=CARTESIAN_POINT('Ctrl Pts',(0.0198682978245326,-0.004708159541744,
0.0461247746970833));
#2033=CARTESIAN_POINT('Ctrl Pts',(0.0152993786349513,-0.0135220205236669,
0.0458411102077481));
#2034=CARTESIAN_POINT('Ctrl Pts',(0.00711367825436273,-0.0191392687129984,
0.045557445718413));
#2035=CARTESIAN_POINT('Ctrl Pts',(-0.0027536993968116,-0.0202319837138367,
0.0452737812290778));
#2036=CARTESIAN_POINT('Ctrl Pts',(-0.0119701010677947,-0.0165418471080256,
0.0449901167397427));
#2037=CARTESIAN_POINT('Ctrl Pts',(-0.0183567645412342,-0.00894120914023473,
0.0447064522504075));
#2038=CARTESIAN_POINT('Ctrl Pts',(-0.0204038792149575,0.000773135376809772,
0.0444227877610724));
#2039=CARTESIAN_POINT('Ctrl Pts',(-0.017627506099781,0.0103047102830528,
0.0441391232717372));
#2040=CARTESIAN_POINT('Ctrl Pts',(-0.0106839812630645,0.0174002462538285,
0.0438554587824021));
#2041=CARTESIAN_POINT('Ctrl Pts',(-0.00121475763096354,0.0203823548496712,
0.0435717942930669));
#2042=CARTESIAN_POINT('Ctrl Pts',(0.008541635344495,0.0185460640288623,
0.0432881298037318));
#2043=CARTESIAN_POINT('Ctrl Pts',(0.0162787812278315,0.0123254739080209,
0.0430044653143966));
#2044=CARTESIAN_POINT('Ctrl Pts',(0.0201676146589258,0.0031911352666073,
0.0427208008250615));
#2045=CARTESIAN_POINT('Ctrl Pts',(0.0192888133674351,-0.00669758943181488,
0.0424371363357264));
#2046=CARTESIAN_POINT('Ctrl Pts',(0.0138501264412911,-0.0150030004626083,
0.0421534718463912));
#2047=CARTESIAN_POINT('Ctrl Pts',(0.00513726233303843,-0.0197616942857231,
0.0418698073570561));
#2048=CARTESIAN_POINT('Ctrl Pts',(-0.00479005329525512,-0.0198487131761591,
0.0415861428677209));
#2049=CARTESIAN_POINT('Ctrl Pts',(-0.0135849978028287,-0.0152434858224083,
0.0413024783783858));
#2050=CARTESIAN_POINT('Ctrl Pts',(-0.0191684416779998,-0.00703469039531546,
0.0410188138890506));
#2051=CARTESIAN_POINT('Ctrl Pts',(-0.0202204558492764,0.00283710954463839,
0.0407351493997155));
#2052=CARTESIAN_POINT('Ctrl Pts',(-0.0164923436127373,0.0120382152946452,
0.0404514849103803));
#2053=CARTESIAN_POINT('Ctrl Pts',(-0.008865432663762,0.0183934806114862,
0.0401678204210452));
#2054=CARTESIAN_POINT('Ctrl Pts',(0.000857271234128351,0.0204005174285349,
0.03988415593171));
#2055=CARTESIAN_POINT('Ctrl Pts',(0.0103773157609609,0.0175848611856374,
0.0396004914423749));
#2056=CARTESIAN_POINT('Ctrl Pts',(0.0174441573787704,0.0106121345009151,
0.0393168269530397));
#2057=CARTESIAN_POINT('Ctrl Pts',(0.020387191008772,0.00113069363342452,
0.0390331624637046));
#2058=CARTESIAN_POINT('Ctrl Pts',(0.0185106819514751,-0.00861804380426063,
0.0387494979743694));
#2059=CARTESIAN_POINT('Ctrl Pts',(0.0122582379359117,-0.0163294711496544,
0.0384658334850343));
#2060=CARTESIAN_POINT('Ctrl Pts',(0.00310794001895656,-0.0201806029186293,
0.0381821689956991));
#2061=CARTESIAN_POINT('Ctrl Pts',(-0.0067770765546531,-0.0192610295335735,
0.037898504506364));
#2062=CARTESIAN_POINT('Ctrl Pts',(-0.0150599886629549,-0.0137881386268232,
0.0376148400170288));
#2063=CARTESIAN_POINT('Ctrl Pts',(-0.0197827115230116,-0.00505572448993422,
0.0373311755276937));
#2064=CARTESIAN_POINT('Ctrl Pts',(-0.0198287909644316,0.00487186557795829,
0.0370475110383585));
#2065=CARTESIAN_POINT('Ctrl Pts',(-0.0151873337830044,0.0136477440584309,
0.0367638465490234));
#2066=CARTESIAN_POINT('Ctrl Pts',(-0.00695558289991211,0.0191972886586431,
0.0364801820596882));
#2067=CARTESIAN_POINT('Ctrl Pts',(0.00292047144248268,0.0202085841135514,
0.0361965175703531));
#2068=CARTESIAN_POINT('Ctrl Pts',(0.0121061247983925,0.0164425596452171,
0.035912853081018));
#2069=CARTESIAN_POINT('Ctrl Pts',(0.0184298838787031,0.00878950542058084,
0.0356291885916828));
#2070=CARTESIAN_POINT('Ctrl Pts',(0.0203968087076804,-0.000941392512717237,
0.0353455241023477));
#2071=CARTESIAN_POINT('Ctrl Pts',(0.0175419172202865,-0.0104497447604006,
0.0350618596130125));
#2072=CARTESIAN_POINT('Ctrl Pts',(0.0105401072670596,-0.0174877718454887,
0.0347781951236773));
#2073=CARTESIAN_POINT('Ctrl Pts',(0.00104661040711661,-0.0203916804598252,
0.0344945306343423));
#2074=CARTESIAN_POINT('Ctrl Pts',(-0.00869430570415613,-0.0184749850783718,
0.0342108661450071));
#2075=CARTESIAN_POINT('Ctrl Pts',(-0.016379883369655,-0.0121907934980447,
0.0339272016556719));
#2076=CARTESIAN_POINT('Ctrl Pts',(-0.020193247983784,-0.00302469191734509,
0.0336435371663368));
#2077=CARTESIAN_POINT('Ctrl Pts',(-0.0192329181430329,0.00685644842576146,
0.0333598726770017));
#2078=CARTESIAN_POINT('Ctrl Pts',(-0.0137259163296835,0.0151167207498532,
0.0330762081876665));
#2079=CARTESIAN_POINT('Ctrl Pts',(-0.00497410066686332,0.0198033923336601,
0.0327925436983314));
#2080=CARTESIAN_POINT('Ctrl Pts',(0.0049535950059769,0.0198085315379943,
0.0325088792089962));
#2081=CARTESIAN_POINT('Ctrl Pts',(0.0137102582240108,0.0151309234711241,
0.0322252147196611));
#2082=CARTESIAN_POINT('Ctrl Pts',(0.0192258091553911,0.00687635710498851,
0.0319415502303259));
#2083=CARTESIAN_POINT('Ctrl Pts',(0.0201963687302863,-0.00300378365098584,
0.0316578857409908));
#2084=CARTESIAN_POINT('Ctrl Pts',(0.0163924960068715,-0.0121738284697645,
0.0313742212516556));
#2085=CARTESIAN_POINT('Ctrl Pts',(0.00871342879296932,-0.0184659736317712,
0.0310905567623205));
#2086=CARTESIAN_POINT('Ctrl Pts',(-0.00102549796379089,-0.0203927532993422,
0.0308068922729853));
#2087=CARTESIAN_POINT('Ctrl Pts',(-0.0105219956873695,-0.017498674567575,
0.0305232277836502));
#2088=CARTESIAN_POINT('Ctrl Pts',(-0.017531089633777,-0.0104679015163138,
0.030239563294315));
#2089=CARTESIAN_POINT('Ctrl Pts',(-0.0203958216896577,-0.000962507928407411,
0.02995589880498));
#2090=CARTESIAN_POINT('Ctrl Pts',(-0.018438976877844,0.00877041685268843,
0.0296722343156447));
#2091=CARTESIAN_POINT('Ctrl Pts',(-0.012123136043731,0.0164300227945816,
0.0293885698263096));
#2092=CARTESIAN_POINT('Ctrl Pts',(-0.00294140372344614,0.0202055381611574,
0.0291049053369744));
#2093=CARTESIAN_POINT('Ctrl Pts',(0.00693572628895251,0.0192045025309362,
0.0288212408476393));
#2094=CARTESIAN_POINT('Ctrl Pts',(0.0151731507659121,0.0136634150897815,
0.0285375763583042));
#2095=CARTESIAN_POINT('Ctrl Pts',(0.019823825976559,0.00489248292296881,
0.028253911868969));
#2096=CARTESIAN_POINT('Ctrl Pts',(0.019787756601016,-0.00503542111447615,
0.0279702473796339));
#2097=CARTESIAN_POINT('Ctrl Pts',(0.0150746140863088,-0.0137721741916094,
0.0276865828902987));
#2098=CARTESIAN_POINT('Ctrl Pts',(0.0067962701690072,-0.0192547855657186,
0.0274029184009636));
#2099=CARTESIAN_POINT('Ctrl Pts',(0.000208686469079852,-0.0198724321458196,
0.0272138087414068));
#2100=CARTESIAN_POINT('Ctrl Pts',(-0.00296517559686793,-0.0193870007758738,
0.0271192539116284));
#2101=CARTESIAN_POINT('Ctrl Pts',(-0.00508950083728289,0.018935223446379,
0.0509424318840807));
#2102=CARTESIAN_POINT('Ctrl Pts',(-0.00198960535129472,0.0197684283312384,
0.0508478770543023));
#2103=CARTESIAN_POINT('Ctrl Pts',(0.00462414607636372,0.0198830082945291,
0.0506587673947455));
#2104=CARTESIAN_POINT('Ctrl Pts',(0.0134556668508037,0.0153506478627644,
0.0503751029054104));
#2105=CARTESIAN_POINT('Ctrl Pts',(0.0191045456822269,0.00719081290105123,
0.0500914384160752));
#2106=CARTESIAN_POINT('Ctrl Pts',(0.0202379400607433,-0.00266962012057589,
0.0498077739267401));
#2107=CARTESIAN_POINT('Ctrl Pts',(0.0165866545466839,-0.0118986115531699,
0.0495241094374049));
#2108=CARTESIAN_POINT('Ctrl Pts',(0.00901448604979392,-0.0183149364899356,
0.0492404449480698));
#2109=CARTESIAN_POINT('Ctrl Pts',(-0.000688817585387566,-0.0204015146711914,
0.0489567804587346));
#2110=CARTESIAN_POINT('Ctrl Pts',(-0.0102292312058705,-0.0176652072937564,
0.0486731159693995));
#2111=CARTESIAN_POINT('Ctrl Pts',(-0.0173514758872373,-0.0107528138932205,
0.0483894514800643));
#2112=CARTESIAN_POINT('Ctrl Pts',(-0.0203718091245042,-0.00129846053429295,
0.0481057869907292));
#2113=CARTESIAN_POINT('Ctrl Pts',(-0.0185762426940414,0.00846285505564496,
0.047822122501394));
#2114=CARTESIAN_POINT('Ctrl Pts',(-0.0123892393295818,0.0162235445046762,
0.0475384580120589));
#2115=CARTESIAN_POINT('Ctrl Pts',(-0.00327341496349889,0.020148980873157,
0.0472547935227237));
#2116=CARTESIAN_POINT('Ctrl Pts',(0.0066162472760379,0.0193111868621824,
0.0469711290333886));
#2117=CARTESIAN_POINT('Ctrl Pts',(0.0149418247481458,0.0139082184589456,
0.0466874645440534));
#2118=CARTESIAN_POINT('Ctrl Pts',(0.0197351471987364,0.00521733971512187,
0.0464038000547183));
#2119=CARTESIAN_POINT('Ctrl Pts',(0.0198630703539911,-0.00470692079618207,
0.0461201355653832));
#2120=CARTESIAN_POINT('Ctrl Pts',(0.0152953532748945,-0.0135184627974241,
0.045836471076048));
#2121=CARTESIAN_POINT('Ctrl Pts',(0.00711180660214789,-0.0191342330544165,
0.0455528065867129));
#2122=CARTESIAN_POINT('Ctrl Pts',(-0.00275297488167614,-0.020226660555263,
0.0452691420973777));
#2123=CARTESIAN_POINT('Ctrl Pts',(-0.011966951661038,-0.0165374948469455,
0.0449854776080426));
#2124=CARTESIAN_POINT('Ctrl Pts',(-0.0183519347642868,-0.0089388566534607,
0.0447018131187074));
#2125=CARTESIAN_POINT('Ctrl Pts',(-0.0203985108296247,0.000772931960166811,
0.0444181486293723));
#2126=CARTESIAN_POINT('Ctrl Pts',(-0.0176228681951855,0.0103019990507939,
0.0441344841400371));
#2127=CARTESIAN_POINT('Ctrl Pts',(-0.0106811702422924,0.0173956681426871,
0.043850819650702));
#2128=CARTESIAN_POINT('Ctrl Pts',(-0.00121443802080622,0.0203769921275313,
0.0435671551613668));
#2129=CARTESIAN_POINT('Ctrl Pts',(0.00853938798802861,0.018541184446061,
0.0432834906720317));
#2130=CARTESIAN_POINT('Ctrl Pts',(0.0162744981809929,0.0123222310005012,
0.0429998261826965));
#2131=CARTESIAN_POINT('Ctrl Pts',(0.0201623084362426,0.00319029565941413,
0.0427161616933614));
#2132=CARTESIAN_POINT('Ctrl Pts',(0.019283738362743,-0.00669582725509905,
0.0424324972040263));
#2133=CARTESIAN_POINT('Ctrl Pts',(0.0138464823883711,-0.0149990530814868,
0.0421488327146911));
#2134=CARTESIAN_POINT('Ctrl Pts',(0.00513591068791916,-0.0197564948631711,
0.041865168225356));
#2135=CARTESIAN_POINT('Ctrl Pts',(-0.00478879300295586,-0.0198434908584052,
0.0415815037360208));
#2136=CARTESIAN_POINT('Ctrl Pts',(-0.0135814235068739,-0.0152394751681187,
0.0412978392466857));
#2137=CARTESIAN_POINT('Ctrl Pts',(-0.0191633983438349,-0.00703283952527574,
0.0410141747573505));
#2138=CARTESIAN_POINT('Ctrl Pts',(-0.0202151357237531,0.0028363630837765,
0.0407305102680154));
#2139=CARTESIAN_POINT('Ctrl Pts',(-0.0164880043763299,0.0120350479666224,
0.0404468457786802));
#2140=CARTESIAN_POINT('Ctrl Pts',(-0.00886310011424177,0.0183886411743146,
0.0401631812893451));
#2141=CARTESIAN_POINT('Ctrl Pts',(0.000857045680826926,0.0203951499277095,
0.0398795168000099));
#2142=CARTESIAN_POINT('Ctrl Pts',(0.010374585425757,0.017580234501179,0.0395958523106748));
#2143=CARTESIAN_POINT('Ctrl Pts',(0.0174395677143436,0.0106093423834655,
0.0393121878213396));
#2144=CARTESIAN_POINT('Ctrl Pts',(0.0203818270142091,0.00113039614101866,
0.0390285233320045));
#2145=CARTESIAN_POINT('Ctrl Pts',(0.0185058116779146,-0.0086157763442614,
0.0387448588426693));
#2146=CARTESIAN_POINT('Ctrl Pts',(0.0122550127185872,-0.0163251747659876,
0.0384611943533342));
#2147=CARTESIAN_POINT('Ctrl Pts',(0.00310712230094154,-0.0201752932786556,
0.038177529863999));
#2148=CARTESIAN_POINT('Ctrl Pts',(-0.00677529346438942,-0.0192559618389779,
0.0378938653746639));
#2149=CARTESIAN_POINT('Ctrl Pts',(-0.0150560262878895,-0.013784510883276,
0.0376102008853287));
#2150=CARTESIAN_POINT('Ctrl Pts',(-0.0197775065706961,-0.00505439429791984,
0.0373265363959936));
#2151=CARTESIAN_POINT('Ctrl Pts',(-0.0198235738883334,0.00487058376034741,
0.0370428719066584));
#2152=CARTESIAN_POINT('Ctrl Pts',(-0.0151833379026596,0.0136441532535528,
0.0367592074173233));
#2153=CARTESIAN_POINT('Ctrl Pts',(-0.00695375284353794,0.0191922377346613,
0.0364755429279881));
#2154=CARTESIAN_POINT('Ctrl Pts',(0.00291970304859595,0.0202032671115543,
0.036191878438653));
#2155=CARTESIAN_POINT('Ctrl Pts',(0.0121029396029642,0.0164382335072759,
0.0359082139493179));
#2156=CARTESIAN_POINT('Ctrl Pts',(0.0184250348636094,0.00878719284798237,
0.0356245494599827));
#2157=CARTESIAN_POINT('Ctrl Pts',(0.0203914421826421,-0.000941144826593259,
0.0353408849706476));
#2158=CARTESIAN_POINT('Ctrl Pts',(0.0175373018346479,-0.0104469953686843,
0.0350572204813124));
#2159=CARTESIAN_POINT('Ctrl Pts',(0.0105373341004155,-0.0174831707058292,
0.0347735559919772));
#2160=CARTESIAN_POINT('Ctrl Pts',(0.0010463350375214,-0.0203863152840602,
0.0344898915026422));
#2161=CARTESIAN_POINT('Ctrl Pts',(-0.0086920181791847,-0.0184701241968768,
0.034206227013307));
#2162=CARTESIAN_POINT('Ctrl Pts',(-0.0163755737222254,-0.012187586025764,
0.0339225625239718));
#2163=CARTESIAN_POINT('Ctrl Pts',(-0.0201879350168155,-0.00302389610241448,
0.0336388980346367));
#2164=CARTESIAN_POINT('Ctrl Pts',(-0.0192278578447177,0.00685464445227348,
0.0333552335453016));
#2165=CARTESIAN_POINT('Ctrl Pts',(-0.0137223049571996,0.0151127434482288,
0.0330715690559664));
#2166=CARTESIAN_POINT('Ctrl Pts',(-0.00497279195058249,0.0197981819400973,
0.0327879045666313));
#2167=CARTESIAN_POINT('Ctrl Pts',(0.00495229168486754,0.019803319792274,
0.0325042400772961));
#2168=CARTESIAN_POINT('Ctrl Pts',(0.0137066509712466,0.0151269424326791,
0.032220575587961));
#2169=CARTESIAN_POINT('Ctrl Pts',(0.0192207507275461,0.00687454789340138,
0.0319369110986258));
#2170=CARTESIAN_POINT('Ctrl Pts',(0.020191054942124,-0.0030029933371402,
0.0316532466092907));
#2171=CARTESIAN_POINT('Ctrl Pts',(0.0163881830411929,-0.0121706254611017,
0.0313695821199555));
#2172=CARTESIAN_POINT('Ctrl Pts',(0.00871113623617171,-0.0184611151212125,
0.0310859176306204));
#2173=CARTESIAN_POINT('Ctrl Pts',(-0.00102522814816265,-0.0203873878413671,
0.0308022531412852));
#2174=CARTESIAN_POINT('Ctrl Pts',(-0.0105192272876774,-0.0174940705592224,
0.0305185886519501));
#2175=CARTESIAN_POINT('Ctrl Pts',(-0.0175264770935878,-0.0104651473476835,
0.0302349241626149));
#2176=CARTESIAN_POINT('Ctrl Pts',(-0.0203904554309905,-0.000962254686211632,
0.0299512596732799));
#2177=CARTESIAN_POINT('Ctrl Pts',(-0.0184341254570234,0.00876810930145923,
0.0296675951839446));
#2178=CARTESIAN_POINT('Ctrl Pts',(-0.0121199463990313,0.0164256999570535,
0.0293839306946095));
#2179=CARTESIAN_POINT('Ctrl Pts',(-0.00294062976939566,0.0202002219568034,
0.0291002662052743));
#2180=CARTESIAN_POINT('Ctrl Pts',(0.00693390135192524,0.0191994497164391,
0.0288166017159392));
#2181=CARTESIAN_POINT('Ctrl Pts',(0.0151691588264021,0.0136598201468265,
0.0285329372266041));
#2182=CARTESIAN_POINT('Ctrl Pts',(0.019818609790081,0.00489119571055254,
0.0282492727372689));
#2183=CARTESIAN_POINT('Ctrl Pts',(0.0197825511526084,-0.00503409632373598,
0.0279656082479338));
#2184=CARTESIAN_POINT('Ctrl Pts',(0.015070646188457,-0.0137685505289684,
0.0276819437585986));
#2185=CARTESIAN_POINT('Ctrl Pts',(0.00679448560280756,-0.0192497197685863,
0.0273982792692635));
#2186=CARTESIAN_POINT('Ctrl Pts',(0.00020862569599503,-0.0198672032118308,
0.0272091696097067));
#2187=CARTESIAN_POINT('Ctrl Pts',(-0.00296439551900086,-0.0193819004471681,
0.0271146147799283));
#2188=CARTESIAN_POINT('Ctrl Pts',(-0.00503267068249681,0.018723789808038,
0.0507455804682351));
#2189=CARTESIAN_POINT('Ctrl Pts',(-0.00196763259224133,0.0195476255536701,
0.0506510256384567));
#2190=CARTESIAN_POINT('Ctrl Pts',(0.00457265655381232,0.0196609968673159,
0.0504619159789));
#2191=CARTESIAN_POINT('Ctrl Pts',(0.0133053336850453,0.0151792101181486,
0.0501782514895648));
#2192=CARTESIAN_POINT('Ctrl Pts',(0.0188912348304753,0.00711051754866412,
0.0498945870002297));
#2193=CARTESIAN_POINT('Ctrl Pts',(0.0200119200597001,-0.00263981095950913,
0.0496109225108946));
#2194=CARTESIAN_POINT('Ctrl Pts',(0.0164014356336158,-0.0117657349206788,
0.0493272580215594));
#2195=CARTESIAN_POINT('Ctrl Pts',(0.00891381444427017,-0.0181104094386889,
0.0490435935322242));
#2196=CARTESIAN_POINT('Ctrl Pts',(-0.000681123165057568,-0.0201736850199524,
0.0487599290428891));
#2197=CARTESIAN_POINT('Ctrl Pts',(-0.0101149997166628,-0.0174679353393109,
0.0484762645535539));
#2198=CARTESIAN_POINT('Ctrl Pts',(-0.0171577066956268,-0.0106327342030941,
0.0481926000642188));
#2199=CARTESIAN_POINT('Ctrl Pts',(-0.0201443118891735,-0.00128396032499025,
0.0479089355748837));
#2200=CARTESIAN_POINT('Ctrl Pts',(-0.0183687966158156,0.00836834808496727,
0.0476252710855485));
#2201=CARTESIAN_POINT('Ctrl Pts',(-0.0122508854060041,0.0160423717723176,
0.0473416065962134));
#2202=CARTESIAN_POINT('Ctrl Pts',(-0.00323685981583587,0.019923971748259,
0.0470579421068782));
#2203=CARTESIAN_POINT('Ctrl Pts',(0.00654236183138788,0.0190955336003232,
0.0467742776175431));
#2204=CARTESIAN_POINT('Ctrl Pts',(0.014774965349667,0.0137529016148046,
0.0464906131282079));
#2205=CARTESIAN_POINT('Ctrl Pts',(0.019514759455661,0.00515907626737596,
0.0462069486388728));
#2206=CARTESIAN_POINT('Ctrl Pts',(0.0196412540650988,-0.00465435733527977,
0.0459232841495376));
#2207=CARTESIAN_POINT('Ctrl Pts',(0.0151245459174634,-0.013367498458975,
0.0456396196602025));
#2208=CARTESIAN_POINT('Ctrl Pts',(0.00703238713051386,-0.0189205558868663,
0.0453559551708673));
#2209=CARTESIAN_POINT('Ctrl Pts',(-0.00272223166517841,-0.0200007839538315,
0.0450722906815322));
#2210=CARTESIAN_POINT('Ctrl Pts',(-0.0118333134676828,-0.0163528161589626,
0.044788626192197));
#2211=CARTESIAN_POINT('Ctrl Pts',(-0.0181469937339851,-0.00883903401807054,
0.0445049617028619));
#2212=CARTESIAN_POINT('Ctrl Pts',(-0.0201707151295055,0.000764300419447096,
0.0442212972135267));
#2213=CARTESIAN_POINT('Ctrl Pts',(-0.0174260688488432,0.0101869538347141,
0.0439376327241916));
#2214=CARTESIAN_POINT('Ctrl Pts',(-0.0105618907187253,0.0172014060009043,
0.0436539682348564));
#2215=CARTESIAN_POINT('Ctrl Pts',(-0.00120087606222137,0.0201494367326269,
0.0433703037455213));
#2216=CARTESIAN_POINT('Ctrl Pts',(0.00844402632750275,0.0183341300131895,
0.0430866392561861));
#2217=CARTESIAN_POINT('Ctrl Pts',(0.0160927564480974,0.0121846253065957,
0.042802974766851));
#2218=CARTESIAN_POINT('Ctrl Pts',(0.019937150472317,0.00315466876295703,
0.0425193102775158));
#2219=CARTESIAN_POINT('Ctrl Pts',(0.0190683916289909,-0.00662105313702988,
0.0422356457881807));
#2220=CARTESIAN_POINT('Ctrl Pts',(0.013691854966022,-0.0148315545897675,
0.0419519812988455));
#2221=CARTESIAN_POINT('Ctrl Pts',(0.00507855658101928,-0.0195358687294238,
0.0416683168095104));
#2222=CARTESIAN_POINT('Ctrl Pts',(-0.00473531525334101,-0.019621893216796,
0.0413846523201753));
#2223=CARTESIAN_POINT('Ctrl Pts',(-0.0134297560689068,-0.0150692918177841,
0.0411009878308401));
#2224=CARTESIAN_POINT('Ctrl Pts',(-0.0189493954796961,-0.00695430189982782,
0.040817323341505));
#2225=CARTESIAN_POINT('Ctrl Pts',(-0.0199893878231868,0.00280468864833584,
0.0405336588521698));
#2226=CARTESIAN_POINT('Ctrl Pts',(-0.0163038783618747,0.0119006493235063,
0.0402499943628347));
#2227=CARTESIAN_POINT('Ctrl Pts',(-0.008764123472648,0.0181832902335099,
0.0399663298734995));
#2228=CARTESIAN_POINT('Ctrl Pts',(0.000847474819380335,0.0201673917597291,
0.0396826653841644));
#2229=CARTESIAN_POINT('Ctrl Pts',(0.0102587296179546,0.0173839112568368,
0.0393990008948292));
#2230=CARTESIAN_POINT('Ctrl Pts',(0.0172448153341421,0.0104908649810782,
0.0391153364054941));
#2231=CARTESIAN_POINT('Ctrl Pts',(0.0201542176268154,0.001117772700883,
0.0388316719161589));
#2232=CARTESIAN_POINT('Ctrl Pts',(0.0182991522623334,-0.00851956163425178,
0.0385480074268238));
#2233=CARTESIAN_POINT('Ctrl Pts',(0.0121181576694577,-0.0161428671139311,
0.0382643429374886));
#2234=CARTESIAN_POINT('Ctrl Pts',(0.00307242422392511,-0.0199499903094742,
0.0379806784481535));
#2235=CARTESIAN_POINT('Ctrl Pts',(-0.00669963192561928,-0.0190409252931967,
0.0376970139588183));
#2236=CARTESIAN_POINT('Ctrl Pts',(-0.0148878915609299,-0.0136305755135235,
0.0374133494694832));
#2237=CARTESIAN_POINT('Ctrl Pts',(-0.0195566457935149,-0.00499795050664472,
0.037129684980148));
#2238=CARTESIAN_POINT('Ctrl Pts',(-0.0196021986649282,0.00481619263117291,
0.0368460204908129));
#2239=CARTESIAN_POINT('Ctrl Pts',(-0.0150137814523861,0.0134917852954996,
0.0365623560014778));
#2240=CARTESIAN_POINT('Ctrl Pts',(-0.00687609840050386,0.0189779128132273,
0.0362786915121426));
#2241=CARTESIAN_POINT('Ctrl Pts',(0.0028870979331762,0.0199776517509977,
0.0359950270228075));
#2242=CARTESIAN_POINT('Ctrl Pts',(0.0119677827955411,0.0162546632976074,
0.0357113625334723));
#2243=CARTESIAN_POINT('Ctrl Pts',(0.0182192775046103,0.00868906388340795,
0.0354276980441372));
#2244=CARTESIAN_POINT('Ctrl Pts',(0.0201637254200566,-0.000930634807188255,
0.035144033554802));
#2245=CARTESIAN_POINT('Ctrl Pts',(0.0173414580310299,-0.0103303309394201,
0.0348603690654669));
#2246=CARTESIAN_POINT('Ctrl Pts',(0.0104196608340474,-0.017287931399202,
0.0345767045761317));
#2247=CARTESIAN_POINT('Ctrl Pts',(0.00103465033051122,-0.02015865577494,
0.0342930400867966));
#2248=CARTESIAN_POINT('Ctrl Pts',(-0.00859495205592753,-0.0182638633130712,
0.0340093755974614));
#2249=CARTESIAN_POINT('Ctrl Pts',(-0.0161927032513808,-0.01205148394879,
0.0337257111081263));
#2250=CARTESIAN_POINT('Ctrl Pts',(-0.0199624908738805,-0.00299012743492066,
0.0334420466187912));
#2251=CARTESIAN_POINT('Ctrl Pts',(-0.0190131351439317,0.00677809677951627,
0.033158382129456));
#2252=CARTESIAN_POINT('Ctrl Pts',(-0.0135690642577412,0.0149439753453545,
0.0328747176401209));
#2253=CARTESIAN_POINT('Ctrl Pts',(-0.00491725943513013,0.0195770902754819,
0.0325910531507857));
#2254=CARTESIAN_POINT('Ctrl Pts',(0.00489698810172633,0.0195821707518089,
0.0323073886614505));
#2255=CARTESIAN_POINT('Ctrl Pts',(0.0135535850830912,0.0149580157659886,
0.0320237241721154));
#2256=CARTESIAN_POINT('Ctrl Pts',(0.0190061073960749,0.00679777795335345,
0.0317400596827802));
#2257=CARTESIAN_POINT('Ctrl Pts',(0.0199655759536265,-0.00296945809616533,
0.0314563951934452));
#2258=CARTESIAN_POINT('Ctrl Pts',(0.0162051717677024,-0.0120347127879986,
0.0311727307041099));
#2259=CARTESIAN_POINT('Ctrl Pts',(0.00861385659836635,-0.0182549548429092,
0.0308890662147749));
#2260=CARTESIAN_POINT('Ctrl Pts',(-0.00101377911160354,-0.0201597163572723,
0.0306054017254396));
#2261=CARTESIAN_POINT('Ctrl Pts',(-0.0104017562964993,-0.0172987095258731,
0.0303217372361046));
#2262=CARTESIAN_POINT('Ctrl Pts',(-0.0173307540303964,-0.0103482802205136,
0.0300380727467693));
#2263=CARTESIAN_POINT('Ctrl Pts',(-0.0201627499712779,-0.000951508907041387,
0.0297544082574343));
#2264=CARTESIAN_POINT('Ctrl Pts',(-0.0182282660162614,0.00867019340771676,
0.029470743768099));
#2265=CARTESIAN_POINT('Ctrl Pts',(-0.0119846007964959,0.016242269793199,
0.029187079278764));
#2266=CARTESIAN_POINT('Ctrl Pts',(-0.00290778872057749,0.0199746404424888,
0.0289034147894288));
#2267=CARTESIAN_POINT('Ctrl Pts',(0.0068564641371897,0.0189850445751192,
0.0286197503000937));
#2268=CARTESIAN_POINT('Ctrl Pts',(0.0149997695968415,0.0135072765985224,
0.0283360858107585));
#2269=CARTESIAN_POINT('Ctrl Pts',(0.019597272315768,0.00483657566460064,
0.0280524213214234));
#2270=CARTESIAN_POINT('Ctrl Pts',(0.0195616693248452,-0.00497788172372892,
0.0277687568320882));
#2271=CARTESIAN_POINT('Ctrl Pts',(0.0149022771141258,-0.0136147883235513,
0.0274850923427531));
#2272=CARTESIAN_POINT('Ctrl Pts',(0.00671876143592059,-0.0190347637375123,
0.0272014278534179));
#2273=CARTESIAN_POINT('Ctrl Pts',(0.000206046922947396,-0.0196453248247539,
0.0270123181938611));
#2274=CARTESIAN_POINT('Ctrl Pts',(-0.00293129461940814,-0.0191654791442395,
0.0269177633640828));
#2275=CARTESIAN_POINT('Ctrl Pts',(-0.00497041155914447,0.0184921579742015,
0.0502817826024571));
#2276=CARTESIAN_POINT('Ctrl Pts',(-0.00194302445499501,0.0193058737058896,
0.0501872277726787));
#2277=CARTESIAN_POINT('Ctrl Pts',(0.00451593015769505,0.0194177650250431,
0.049998118113122));
#2278=CARTESIAN_POINT('Ctrl Pts',(0.0131408266986167,0.0149914611280673,
0.0497144536237868));
#2279=CARTESIAN_POINT('Ctrl Pts',(0.0186575167939845,0.00702255517593202,
0.0494307891344517));
#2280=CARTESIAN_POINT('Ctrl Pts',(0.0197643966012162,-0.00260715362943405,
0.0491471246451165));
#2281=CARTESIAN_POINT('Ctrl Pts',(0.0161985443065376,-0.0116201974256342,
0.0488634601557814));
#2282=CARTESIAN_POINT('Ctrl Pts',(0.0088035575555269,-0.017886387222828,
0.0485797956664462));
#2283=CARTESIAN_POINT('Ctrl Pts',(-0.000672700255288352,-0.0199241419215312,
0.0482961311771111));
#2284=CARTESIAN_POINT('Ctrl Pts',(-0.00998987843345576,-0.0172518610333856,
0.0480124666877759));
#2285=CARTESIAN_POINT('Ctrl Pts',(-0.0169454706750323,-0.0105012099970458,
0.0477288021984408));
#2286=CARTESIAN_POINT('Ctrl Pts',(-0.0198951313781145,-0.00126807799384338,
0.0474451377091056));
#2287=CARTESIAN_POINT('Ctrl Pts',(-0.0181415792536807,0.00826483364016323,
0.0471614732197704));
#2288=CARTESIAN_POINT('Ctrl Pts',(-0.0120993448764348,0.0158439315762859,
0.0468778087304353));
#2289=CARTESIAN_POINT('Ctrl Pts',(-0.00319682069134395,0.0196775170897336,
0.0465941442411002));
#2290=CARTESIAN_POINT('Ctrl Pts',(0.0064614344371437,0.0188593265295337,
0.046310479751765));
#2291=CARTESIAN_POINT('Ctrl Pts',(0.0145922026367248,0.0135827815879472,
0.0460268152624299));
#2292=CARTESIAN_POINT('Ctrl Pts',(0.0192733666650293,0.00509525975824699,
0.0457431507730947));
#2293=CARTESIAN_POINT('Ctrl Pts',(0.0193982965597514,-0.00459678407529143,
0.0454594862837596));
#2294=CARTESIAN_POINT('Ctrl Pts',(0.0149374589895186,-0.0132021457763465,
0.0451758217944244));
#2295=CARTESIAN_POINT('Ctrl Pts',(0.00694539822323339,-0.018686513244073,
0.0448921573050893));
#2296=CARTESIAN_POINT('Ctrl Pts',(-0.00268855832580924,-0.0197533791542126,
0.0446084928157541));
#2297=CARTESIAN_POINT('Ctrl Pts',(-0.0116869382780781,-0.0161505358277099,
0.044324828326419));
#2298=CARTESIAN_POINT('Ctrl Pts',(-0.0179225198653938,-0.00872969733182389,
0.0440411638370838));
#2299=CARTESIAN_POINT('Ctrl Pts',(-0.0199212083229546,0.000754846210419105,
0.0437574993477487));
#2300=CARTESIAN_POINT('Ctrl Pts',(-0.0172105126445944,0.0100609437104428,
0.0434738348584135));
#2301=CARTESIAN_POINT('Ctrl Pts',(-0.0104312427170225,0.0169886288210853,
0.0431901703690784));
#2302=CARTESIAN_POINT('Ctrl Pts',(-0.00118602151940655,0.0199001931345959,
0.0429065058797433));
#2303=CARTESIAN_POINT('Ctrl Pts',(0.00833957578966784,0.0181073413147301,
0.0426228413904081));
#2304=CARTESIAN_POINT('Ctrl Pts',(0.015893692991755,0.0120339044754191,
0.042339176901073));
#2305=CARTESIAN_POINT('Ctrl Pts',(0.0196905328033381,0.00311564628289894,
0.0420555124117378));
#2306=CARTESIAN_POINT('Ctrl Pts',(0.0188325202941566,-0.00653915233113972,
0.0417718479224027));
#2307=CARTESIAN_POINT('Ctrl Pts',(0.01352249007306,-0.0146480918915585,
0.0414881834330675));
#2308=CARTESIAN_POINT('Ctrl Pts',(0.00501573607978858,-0.0192942148173362,
0.0412045189437323));
#2309=CARTESIAN_POINT('Ctrl Pts',(-0.00467674056327802,-0.019379175202866,
0.0409208544543973));
#2310=CARTESIAN_POINT('Ctrl Pts',(-0.0132636332751175,-0.0148828883682835,
0.040637189965062));
#2311=CARTESIAN_POINT('Ctrl Pts',(-0.0187149960980875,-0.00686827888835046,
0.040353525475727));
#2312=CARTESIAN_POINT('Ctrl Pts',(-0.0197421239909707,0.00276999533658988,
0.0400698609863918));
#2313=CARTESIAN_POINT('Ctrl Pts',(-0.0161022033791588,0.011753441205698,
0.0397861964970566));
#2314=CARTESIAN_POINT('Ctrl Pts',(-0.00865571341151803,0.0179583673861868,
0.0395025320077215));
#2315=CARTESIAN_POINT('Ctrl Pts',(0.000836991763400817,0.019917926062409,
0.0392188675183864));
#2316=CARTESIAN_POINT('Ctrl Pts',(0.0101318316448179,0.017168876531697,
0.0389352030290512));
#2317=CARTESIAN_POINT('Ctrl Pts',(0.0170315011915031,0.0103610955503469,
0.038651538539716));
#2318=CARTESIAN_POINT('Ctrl Pts',(0.0199049148902932,0.00110394612630193,
0.0383678740503809));
#2319=CARTESIAN_POINT('Ctrl Pts',(0.0180727962300869,-0.00841417674317256,
0.0380842095610457));
#2320=CARTESIAN_POINT('Ctrl Pts',(0.0119682590266751,-0.0159431838009226,
0.0378005450717106));
#2321=CARTESIAN_POINT('Ctrl Pts',(0.00303441908867427,-0.0197032138148547,
0.0375168805823755));
#2322=CARTESIAN_POINT('Ctrl Pts',(-0.0066167591193573,-0.0188053937102096,
0.0372332160930403));
#2323=CARTESIAN_POINT('Ctrl Pts',(-0.0147037319881839,-0.0134619686323825,
0.0369495516037052));
#2324=CARTESIAN_POINT('Ctrl Pts',(-0.0193147348742325,-0.00493612708281449,
0.03666588711437));
#2325=CARTESIAN_POINT('Ctrl Pts',(-0.0193597242677818,0.00475661750775198,
0.0363822226250349));
#2326=CARTESIAN_POINT('Ctrl Pts',(-0.0148280646525116,0.0133248952153676,
0.0360985581356997));
#2327=CARTESIAN_POINT('Ctrl Pts',(-0.00679104274716209,0.0187431606791865,
0.0358148936463646));
#2328=CARTESIAN_POINT('Ctrl Pts',(0.00285138523875787,0.0197305330911205,
0.0355312291570294));
#2329=CARTESIAN_POINT('Ctrl Pts',(0.0118197442531238,0.0160535970931843,
0.0352475646676943));
#2330=CARTESIAN_POINT('Ctrl Pts',(0.0179939095035569,0.00858158229101569,
0.0349639001783592));
#2331=CARTESIAN_POINT('Ctrl Pts',(0.0199143050744596,-0.000919123082524375,
0.0346802356890239));
#2332=CARTESIAN_POINT('Ctrl Pts',(0.0171269484418984,-0.0102025472754713,
0.0343965711996889));
#2333=CARTESIAN_POINT('Ctrl Pts',(0.0102907721811752,-0.0170740839213967,
0.0341129067103536));
#2334=CARTESIAN_POINT('Ctrl Pts',(0.0010218519593011,-0.0199092981396127,
0.0338292422210186));
#2335=CARTESIAN_POINT('Ctrl Pts',(-0.0084886346038045,-0.0180379437964846,
0.0335455777316834));
#2336=CARTESIAN_POINT('Ctrl Pts',(-0.0159924034775361,-0.011902410043606,
0.0332619132423483));
#2337=CARTESIAN_POINT('Ctrl Pts',(-0.0197155597503807,-0.00295314029079348,
0.0329782487530131));
#2338=CARTESIAN_POINT('Ctrl Pts',(-0.0187779473182058,0.00669425338222099,
0.032694584263678));
#2339=CARTESIAN_POINT('Ctrl Pts',(-0.0134012182559299,0.0147591220299406,
0.0324109197743428));
#2340=CARTESIAN_POINT('Ctrl Pts',(-0.00485643413977765,0.0193349264629417,
0.0321272552850077));
#2341=CARTESIAN_POINT('Ctrl Pts',(0.00483641355748998,0.0193399440950882,
0.0318435907956725));
#2342=CARTESIAN_POINT('Ctrl Pts',(0.0133859305559762,0.0147729887739089,
0.0315599263063374));
#2343=CARTESIAN_POINT('Ctrl Pts',(0.0187710064994486,0.00671369110494164,
0.0312762618170022));
#2344=CARTESIAN_POINT('Ctrl Pts',(0.0197186066733843,-0.00293272662705514,
0.0309925973276671));
#2345=CARTESIAN_POINT('Ctrl Pts',(0.0160047177514701,-0.0118858463372574,
0.0307089328383319));
#2346=CARTESIAN_POINT('Ctrl Pts',(0.00850730532141531,-0.018029145523327,
0.0304252683489968));
#2347=CARTESIAN_POINT('Ctrl Pts',(-0.00100123895156913,-0.0199103455999945,
0.0301416038596616));
#2348=CARTESIAN_POINT('Ctrl Pts',(-0.0102730890400874,-0.0170847287308689,
0.0298579393703265));
#2349=CARTESIAN_POINT('Ctrl Pts',(-0.0171163770030259,-0.010220274517225,
0.0295742748809913));
#2350=CARTESIAN_POINT('Ctrl Pts',(-0.0199133413813041,-0.000939738997033988,
0.0292906103916563));
#2351=CARTESIAN_POINT('Ctrl Pts',(-0.0180027874477085,0.00856294528261517,
0.029006945902321));
#2352=CARTESIAN_POINT('Ctrl Pts',(-0.0118363529885069,0.016041356805518,
0.0287232814129859));
#2353=CARTESIAN_POINT('Ctrl Pts',(-0.00287182253755381,0.0197275592067438,
0.0284396169236507));
#2354=CARTESIAN_POINT('Ctrl Pts',(0.00677165623639576,0.0187502038744783,
0.0281559524343157));
#2355=CARTESIAN_POINT('Ctrl Pts',(0.0148142163990336,0.0133401955886779,
0.0278722879449804));
#2356=CARTESIAN_POINT('Ctrl Pts',(0.0193548782199346,0.00477674702586752,
0.0275886234556454));
#2357=CARTESIAN_POINT('Ctrl Pts',(0.0193196576360398,-0.00491630378872498,
0.0273049589663101));
#2358=CARTESIAN_POINT('Ctrl Pts',(0.0147180174195729,-0.0134463822760837,
0.027021294476975));
#2359=CARTESIAN_POINT('Ctrl Pts',(0.00663548592090629,-0.0187992965387118,
0.0267376299876399));
#2360=CARTESIAN_POINT('Ctrl Pts',(0.000203770779004169,-0.0194023344226949,
0.0265485203280831));
#2361=CARTESIAN_POINT('Ctrl Pts',(-0.00289503160026673,-0.0189283831756322,
0.0264539654983047));
#2362=CARTESIAN_POINT('Ctrl Pts',(-0.00499266094017822,0.0185749356403984,
0.0495792334300991));
#2363=CARTESIAN_POINT('Ctrl Pts',(-0.00195181203182494,0.0193922697008567,
0.0494846786003207));
#2364=CARTESIAN_POINT('Ctrl Pts',(0.00453619842620907,0.0195046880124633,
0.049295568940764));
#2365=CARTESIAN_POINT('Ctrl Pts',(0.0131996184287771,0.0150585573067728,
0.0490119044514288));
#2366=CARTESIAN_POINT('Ctrl Pts',(0.0187410396377145,0.00705399010411642,
0.0487282399620937));
#2367=CARTESIAN_POINT('Ctrl Pts',(0.0198528544959331,-0.00261882428834533,
0.0484445754727585));
#2368=CARTESIAN_POINT('Ctrl Pts',(0.0162710513158582,-0.0116722081836344,
0.0481609109834233));
#2369=CARTESIAN_POINT('Ctrl Pts',(0.00884296016325448,-0.01796644598934,
0.0478772464940882));
#2370=CARTESIAN_POINT('Ctrl Pts',(-0.000675710408957768,-0.0200133211151261,
0.0475935820047531));
#2371=CARTESIAN_POINT('Ctrl Pts',(-0.0100345929792461,-0.017329079472753,
0.0473099175154179));
#2372=CARTESIAN_POINT('Ctrl Pts',(-0.0170213174474303,-0.0105482127871672,
0.0470262530260828));
#2373=CARTESIAN_POINT('Ctrl Pts',(-0.0199841809754032,-0.00127375385894359,
0.0467425885367476));
#2374=CARTESIAN_POINT('Ctrl Pts',(-0.0182227798948028,0.008301826582313,
0.0464589240474125));
#2375=CARTESIAN_POINT('Ctrl Pts',(-0.0121535008926611,0.015914848122093,
0.0461752595580773));
#2376=CARTESIAN_POINT('Ctrl Pts',(-0.00321112946869069,0.0197655925568465,
0.0458915950687422));
#2377=CARTESIAN_POINT('Ctrl Pts',(0.00649035544933071,0.0189437398178966,
0.045607930579407));
#2378=CARTESIAN_POINT('Ctrl Pts',(0.0146575165219737,0.0136435773584121,
0.0453242660900719));
#2379=CARTESIAN_POINT('Ctrl Pts',(0.0193596331734088,0.00511806585532543,
0.0450406016007367));
#2380=CARTESIAN_POINT('Ctrl Pts',(0.019485122249831,-0.0046173590232754,
0.0447569371114016));
#2381=CARTESIAN_POINT('Ctrl Pts',(0.0150043182191573,-0.0132612378417013,
0.0444732726220664));
#2382=CARTESIAN_POINT('Ctrl Pts',(0.00697648543700216,-0.0187701530310162,
0.0441896081327313));
#2383=CARTESIAN_POINT('Ctrl Pts',(-0.00270059216244256,-0.0198417941732914,
0.0439059436433962));
#2384=CARTESIAN_POINT('Ctrl Pts',(-0.0117392483593808,-0.0162228247217612,
0.043622279154061));
#2385=CARTESIAN_POINT('Ctrl Pts',(-0.0180027400608168,-0.00876877096829118,
0.0433386146647259));
#2386=CARTESIAN_POINT('Ctrl Pts',(-0.0200103745359628,0.000758224859793893,
0.0430549501753907));
#2387=CARTESIAN_POINT('Ctrl Pts',(-0.0172875459355441,0.0101059759311553,
0.0427712856860556));
#2388=CARTESIAN_POINT('Ctrl Pts',(-0.0104779323753525,0.0170646689724586,
0.0424876211967204));
#2389=CARTESIAN_POINT('Ctrl Pts',(-0.00119133008532116,0.0199892652848108,
0.0422039567073853));
#2390=CARTESIAN_POINT('Ctrl Pts',(0.00837690326395217,0.0181883887605854,
0.0419202922180501));
#2391=CARTESIAN_POINT('Ctrl Pts',(0.0159648322716631,0.0120877675580464,
0.041636627728715));
#2392=CARTESIAN_POINT('Ctrl Pts',(0.0197786665256502,0.00312959174120939,
0.0413529632393798));
#2393=CARTESIAN_POINT('Ctrl Pts',(0.0189168136005192,-0.00656842121083249,
0.0410692987500447));
#2394=CARTESIAN_POINT('Ctrl Pts',(0.0135830159814734,-0.0147136559306864,
0.0407856342607095));
#2395=CARTESIAN_POINT('Ctrl Pts',(0.00503818623363966,-0.0193805746425333,
0.0405019697713744));
#2396=CARTESIAN_POINT('Ctrl Pts',(-0.00469767339217832,-0.0194659153059917,
0.0402183052820393));
#2397=CARTESIAN_POINT('Ctrl Pts',(-0.0133230005549971,-0.0149495033432945,
0.0399346407927041));
#2398=CARTESIAN_POINT('Ctrl Pts',(-0.018798763372729,-0.00689902092008477,
0.039650976303369));
#2399=CARTESIAN_POINT('Ctrl Pts',(-0.0198304886325496,0.00278239368061836,
0.0393673118140338));
#2400=CARTESIAN_POINT('Ctrl Pts',(-0.0161742759398863,0.0118060489504339,
0.0390836473246986));
#2401=CARTESIAN_POINT('Ctrl Pts',(-0.00869445590009568,0.0180387480330791,
0.0387999828353635));
#2402=CARTESIAN_POINT('Ctrl Pts',(0.000840738091668806,0.0200070775842161,
0.0385163183460283));
#2403=CARTESIAN_POINT('Ctrl Pts',(0.0101771811559567,0.01724572346173,0.0382326538566932));
#2404=CARTESIAN_POINT('Ctrl Pts',(0.0171077332372054,0.0104074712338898,
0.037948989367358));
#2405=CARTESIAN_POINT('Ctrl Pts',(0.0199940081748224,0.0011088873273509,
0.0376653248780229));
#2406=CARTESIAN_POINT('Ctrl Pts',(0.0181536890540775,-0.00845183812714685,
0.0373816603886877));
#2407=CARTESIAN_POINT('Ctrl Pts',(0.0120218282839495,-0.0160145445989218,
0.0370979958993526));
#2408=CARTESIAN_POINT('Ctrl Pts',(0.00304800097861144,-0.019791404296664,
0.0368143314100175));
#2409=CARTESIAN_POINT('Ctrl Pts',(-0.00664637536268876,-0.0188895655995015,
0.0365306669206823));
#2410=CARTESIAN_POINT('Ctrl Pts',(-0.0147695450692689,-0.013522223650216,
0.0362470024313472));
#2411=CARTESIAN_POINT('Ctrl Pts',(-0.0194011865460554,-0.00495822091125264,
0.035963337942012));
#2412=CARTESIAN_POINT('Ctrl Pts',(-0.0194463773096111,0.00477790786138328,
0.0356796734526769));
#2413=CARTESIAN_POINT('Ctrl Pts',(-0.0148944342396405,0.0133845367002615,
0.0353960089633417));
#2414=CARTESIAN_POINT('Ctrl Pts',(-0.00682143907425306,0.0188270540169161,
0.0351123444740066));
#2415=CARTESIAN_POINT('Ctrl Pts',(0.00286414787943124,0.0198188458524807,
0.0348286799846714));
#2416=CARTESIAN_POINT('Ctrl Pts',(0.0118726487665875,0.0161254520948975,
0.0345450154953363));
#2417=CARTESIAN_POINT('Ctrl Pts',(0.0180744492349764,0.00861999297284873,
0.0342613510060012));
#2418=CARTESIAN_POINT('Ctrl Pts',(0.0200034403889277,-0.000923237025978061,
0.033977686516666));
#2419=CARTESIAN_POINT('Ctrl Pts',(0.0172036077041486,-0.0102482133058134,
0.0336940220273309));
#2420=CARTESIAN_POINT('Ctrl Pts',(0.0103368331012562,-0.0171505065650137,
0.0334103575379957));
#2421=CARTESIAN_POINT('Ctrl Pts',(0.00102642571145348,-0.0199984110433204,
0.0331266930486606));
#2422=CARTESIAN_POINT('Ctrl Pts',(-0.0085266292569905,-0.0181186806229341,
0.0328430285593254));
#2423=CARTESIAN_POINT('Ctrl Pts',(-0.0160639845800588,-0.0119556845645187,
0.0325593640699903));
#2424=CARTESIAN_POINT('Ctrl Pts',(-0.0198038054918926,-0.00296635838138325,
0.0322756995806551));
#2425=CARTESIAN_POINT('Ctrl Pts',(-0.0188619963590107,0.00672421648553586,
0.03199203509132));
#2426=CARTESIAN_POINT('Ctrl Pts',(-0.0134612013584263,0.0148251830337473,
0.0317083706019848));
#2427=CARTESIAN_POINT('Ctrl Pts',(-0.00487817126717171,0.0194214685111926,
0.0314247061126497));
#2428=CARTESIAN_POINT('Ctrl Pts',(0.00485806107398456,0.0194265086019569,
0.0311410416233145));
#2429=CARTESIAN_POINT('Ctrl Pts',(0.0134458452312139,0.0148391118445192,
0.0308573771339794));
#2430=CARTESIAN_POINT('Ctrl Pts',(0.0188550244743535,0.00674374121035293,
0.0305737126446442));
#2431=CARTESIAN_POINT('Ctrl Pts',(0.0198068660510877,-0.00294585334710822,
0.0302900481553091));
#2432=CARTESIAN_POINT('Ctrl Pts',(0.0160763539753296,-0.0119390467201871,
0.0300063836659739));
#2433=CARTESIAN_POINT('Ctrl Pts',(0.00854538353703416,-0.0181098429687229,
0.0297227191766388));
#2434=CARTESIAN_POINT('Ctrl Pts',(-0.00100572042779812,-0.0199994631930227,
0.0294390546873036));
#2435=CARTESIAN_POINT('Ctrl Pts',(-0.0103190708378165,-0.0171611990181726,
0.0291553901979686));
#2436=CARTESIAN_POINT('Ctrl Pts',(-0.0171929888955401,-0.010266019897461,
0.0288717257086333));
#2437=CARTESIAN_POINT('Ctrl Pts',(-0.0200024724870157,-0.000943945208694384,
0.0285880612192983));
#2438=CARTESIAN_POINT('Ctrl Pts',(-0.0180833667078558,0.00860127253136234,
0.028304396729963));
#2439=CARTESIAN_POINT('Ctrl Pts',(-0.0118893322568398,0.0161131570500194,
0.028020732240628));
#2440=CARTESIAN_POINT('Ctrl Pts',(-0.00288467582783068,0.0198158585981596,
0.0277370677512928));
#2441=CARTESIAN_POINT('Ctrl Pts',(0.0068019641445012,0.0188341288546536,
0.0274534032619576));
#2442=CARTESIAN_POINT('Ctrl Pts',(0.0148805272801303,0.0133999053231988,
0.0271697387726225));
#2443=CARTESIAN_POINT('Ctrl Pts',(0.0194415030417231,0.00479812794416619,
0.0268860742832873));
#2444=CARTESIAN_POINT('Ctrl Pts',(0.0194061443677994,-0.00493830981890452,
0.0266024097939522));
#2445=CARTESIAN_POINT('Ctrl Pts',(0.0147838681991974,-0.0135065656587985,
0.026318745304617));
#2446=CARTESIAN_POINT('Ctrl Pts',(0.00666524198702294,-0.0188834451274098,
0.0260350808152819));
#2447=CARTESIAN_POINT('Ctrl Pts',(0.000204590922807256,-0.0194891722993217,
0.0258459711557251));
#2448=CARTESIAN_POINT('Ctrl Pts',(-0.00290799082113056,-0.019013113545465,
0.0257514163259467));
#2449=CARTESIAN_POINT('Ctrl Pts',(-0.0050516140674262,0.0187942676874876,
0.0492458490595547));
#2450=CARTESIAN_POINT('Ctrl Pts',(-0.00197483242968249,0.0196212599205488,
0.0491512942297763));
#2451=CARTESIAN_POINT('Ctrl Pts',(0.00458974593742322,0.0197349979561337,
0.0489621845702195));
#2452=CARTESIAN_POINT('Ctrl Pts',(0.0133554882276758,0.0152363713791604,
0.0486785200808843));
#2453=CARTESIAN_POINT('Ctrl Pts',(0.0189623315673824,0.00713728349472496,
0.0483948555915492));
#2454=CARTESIAN_POINT('Ctrl Pts',(0.020087280513282,-0.00264974722861605,
0.0481111911022141));
#2455=CARTESIAN_POINT('Ctrl Pts',(0.0164631802579394,-0.0118100347413967,
0.0478275266128789));
#2456=CARTESIAN_POINT('Ctrl Pts',(0.00894737903382076,-0.0181785951546596,
0.0475438621235438));
#2457=CARTESIAN_POINT('Ctrl Pts',(-0.000683689492758555,-0.0202496400805783,
0.0472601976342087));
#2458=CARTESIAN_POINT('Ctrl Pts',(-0.0101530821474164,-0.0175337026283916,
0.0469765331448734));
#2459=CARTESIAN_POINT('Ctrl Pts',(-0.0172223066069321,-0.0106727669516359,
0.0466928686555384));
#2460=CARTESIAN_POINT('Ctrl Pts',(-0.0202201557770115,-0.0012887944423578,
0.0464092041662032));
#2461=CARTESIAN_POINT('Ctrl Pts',(-0.0184379559751267,0.00839985522204862,
0.046125539676868));
#2462=CARTESIAN_POINT('Ctrl Pts',(-0.0122970104106197,0.0161027719427212,
0.0458418751875329));
#2463=CARTESIAN_POINT('Ctrl Pts',(-0.00324904675011752,0.0199989862783907,
0.0455582106981977));
#2464=CARTESIAN_POINT('Ctrl Pts',(0.00656699409555315,0.0191674290366154,
0.0452745462088626));
#2465=CARTESIAN_POINT('Ctrl Pts',(0.0148305936665625,0.0138046818277997,
0.0449908817195274));
#2466=CARTESIAN_POINT('Ctrl Pts',(0.0195882332947799,0.00517850039271948,
0.0447072172301923));
#2467=CARTESIAN_POINT('Ctrl Pts',(0.0197152041556751,-0.00467188117368493,
0.0444235527408571));
#2468=CARTESIAN_POINT('Ctrl Pts',(0.0151814904274489,-0.0134178276151787,
0.044139888251522));
#2469=CARTESIAN_POINT('Ctrl Pts',(0.00705886434360403,-0.0189917925225119,
0.0438562237621868));
#2470=CARTESIAN_POINT('Ctrl Pts',(-0.00273248097400519,-0.0200760876904157,
0.0435725592728518));
#2471=CARTESIAN_POINT('Ctrl Pts',(-0.0118778663574746,-0.0164143851536811,
0.0432888947835165));
#2472=CARTESIAN_POINT('Ctrl Pts',(-0.0182153178776127,-0.00887231332807465,
0.0430052302941814));
#2473=CARTESIAN_POINT('Ctrl Pts',(-0.0202466586637112,0.000767178040519936,
0.0427215658048463));
#2474=CARTESIAN_POINT('Ctrl Pts',(-0.0174916786820272,0.0102253081157486,
0.0424379013155111));
#2475=CARTESIAN_POINT('Ctrl Pts',(-0.0106016566518495,0.0172661699696616,
0.042154236826176));
#2476=CARTESIAN_POINT('Ctrl Pts',(-0.00120539740772684,0.0202253001528032,
0.0418705723368408));
#2477=CARTESIAN_POINT('Ctrl Pts',(0.00847581841805685,0.0184031587323141,
0.0415869078475057));
#2478=CARTESIAN_POINT('Ctrl Pts',(0.0161533463077756,0.0122305008991289,
0.0413032433581705));
#2479=CARTESIAN_POINT('Ctrl Pts',(0.0200122146263896,0.00316654621467207,
0.0410195788688354));
#2480=CARTESIAN_POINT('Ctrl Pts',(0.0191401848719199,-0.00664598166197098,
0.0407359143795002));
#2481=CARTESIAN_POINT('Ctrl Pts',(0.0137434053373823,-0.0148873959749452,
0.0404522498901651));
#2482=CARTESIAN_POINT('Ctrl Pts',(0.00509767754588323,-0.0196094220419844,
0.04016858540083));
#2483=CARTESIAN_POINT('Ctrl Pts',(-0.00475314390113376,-0.0196957704149281,
0.0398849209114948));
#2484=CARTESIAN_POINT('Ctrl Pts',(-0.013480319627632,-0.0151260282929567,
0.0396012564221597));
#2485=CARTESIAN_POINT('Ctrl Pts',(-0.0190207406974521,-0.00698048511944111,
0.0393175919328245));
#2486=CARTESIAN_POINT('Ctrl Pts',(-0.0200646486529364,0.00281524841118249,
0.0390339274434894));
#2487=CARTESIAN_POINT('Ctrl Pts',(-0.0163652631038439,0.0119454557353167,
0.0387502629541542));
#2488=CARTESIAN_POINT('Ctrl Pts',(-0.00879712074151952,0.0182517510349439,
0.038466598464819));
#2489=CARTESIAN_POINT('Ctrl Pts',(0.000850665595339194,0.0202433227812865,
0.0381829339754839));
#2490=CARTESIAN_POINT('Ctrl Pts',(0.0102973541376273,0.0174493623650475,
0.0378992694861488));
#2491=CARTESIAN_POINT('Ctrl Pts',(0.0173097427407443,0.0105303634995046,
0.0376156049968136));
#2492=CARTESIAN_POINT('Ctrl Pts',(0.0202300990472452,0.00112198115897504,
0.0373319405074785));
#2493=CARTESIAN_POINT('Ctrl Pts',(0.0183680492888535,-0.00855163811820252,
0.0370482760181433));
#2494=CARTESIAN_POINT('Ctrl Pts',(0.012163783008728,-0.0162036456422321,
0.0367646115288081));
#2495=CARTESIAN_POINT('Ctrl Pts',(0.00308399202172264,-0.0200251028060382,
0.0364809470394731));
#2496=CARTESIAN_POINT('Ctrl Pts',(-0.00672485630278373,-0.0191126151242931,
0.0361972825501379));
#2497=CARTESIAN_POINT('Ctrl Pts',(-0.0149439450570154,-0.01368189516534,
0.0359136180608028));
#2498=CARTESIAN_POINT('Ctrl Pts',(-0.0196302773325373,-0.00501676798647473,
0.0356299535714676));
#2499=CARTESIAN_POINT('Ctrl Pts',(-0.0196760017122995,0.00483432578546766,
0.0353462890821325));
#2500=CARTESIAN_POINT('Ctrl Pts',(-0.0150703089288541,0.0135425823966977,
0.0350626245927973));
#2501=CARTESIAN_POINT('Ctrl Pts',(-0.0069019871808727,0.0190493653998634,
0.0347789601034621));
#2502=CARTESIAN_POINT('Ctrl Pts',(0.00289796797021497,0.0200528683939748,
0.034495295614127));
#2503=CARTESIAN_POINT('Ctrl Pts',(0.0120128419675087,0.016315862742928,
0.0342116311247919));
#2504=CARTESIAN_POINT('Ctrl Pts',(0.0182878737995328,0.00872177854997983,
0.0339279666354567));
#2505=CARTESIAN_POINT('Ctrl Pts',(0.0202396426377007,-0.00093413868376525,
0.0336443021461216));
#2506=CARTESIAN_POINT('Ctrl Pts',(0.0174067493011801,-0.0103692250408787,
0.0333606376567864));
#2507=CARTESIAN_POINT('Ctrl Pts',(0.0104588912660634,-0.0173530211394813,
0.0330769731674513));
#2508=CARTESIAN_POINT('Ctrl Pts',(0.00103854582962016,-0.0202345539051721,
0.0327933086781161));
#2509=CARTESIAN_POINT('Ctrl Pts',(-0.00862731238778285,-0.0183326274753117,
0.032509644188781));
#2510=CARTESIAN_POINT('Ctrl Pts',(-0.0162536694146798,-0.0120968582588861,
0.0322259796994458));
#2511=CARTESIAN_POINT('Ctrl Pts',(-0.0200376504355913,-0.00300138538207518,
0.0319423152101107));
#2512=CARTESIAN_POINT('Ctrl Pts',(-0.0190847203439635,0.00680361657993104,
0.0316586507207755));
#2513=CARTESIAN_POINT('Ctrl Pts',(-0.0136201523173885,0.0150002399990983,
0.0313749862314404));
#2514=CARTESIAN_POINT('Ctrl Pts',(-0.00493577310966346,0.0196507987887639,
0.0310913217421053));
#2515=CARTESIAN_POINT('Ctrl Pts',(0.0049154254536506,0.019655898393336,
0.03080765725277));
#2516=CARTESIAN_POINT('Ctrl Pts',(0.0136046148638878,0.015014333282389,
0.030523992763435));
#2517=CARTESIAN_POINT('Ctrl Pts',(0.0190776661344853,0.00682337185430284,
0.0302403282740997));
#2518=CARTESIAN_POINT('Ctrl Pts',(0.0200407471346091,-0.00298063822272566,
0.0299566637847647));
#2519=CARTESIAN_POINT('Ctrl Pts',(0.0162661848677905,-0.0120800239534668,
0.0296729992954294));
#2520=CARTESIAN_POINT('Ctrl Pts',(0.00864628812185118,-0.0183236854655021,
0.0293893348060944));
#2521=CARTESIAN_POINT('Ctrl Pts',(-0.00101759606020367,-0.0202356184784643,
0.0291056703167592));
#2522=CARTESIAN_POINT('Ctrl Pts',(-0.0104409192565877,-0.0173638398505514,
0.0288220058274241));
#2523=CARTESIAN_POINT('Ctrl Pts',(-0.0173960051203235,-0.0103872418930998,
0.0285383413380889));
#2524=CARTESIAN_POINT('Ctrl Pts',(-0.0202386632758457,-0.000955091392589161,
0.0282546768487538));
#2525=CARTESIAN_POINT('Ctrl Pts',(-0.0182968966321457,0.00870283706038916,
0.0279710123594186));
#2526=CARTESIAN_POINT('Ctrl Pts',(-0.0120297223353226,0.0163034225084211,
0.0276873478700835));
#2527=CARTESIAN_POINT('Ctrl Pts',(-0.00291873855812769,0.0200498458833172,
0.0274036833807483));
#2528=CARTESIAN_POINT('Ctrl Pts',(0.00688228277512087,0.0190565237432,0.0271200188914132));
#2529=CARTESIAN_POINT('Ctrl Pts',(0.0150562367878978,0.0135581325626045,
0.026836354402078));
#2530=CARTESIAN_POINT('Ctrl Pts',(0.0196710718147065,0.00485478449114837,
0.0265526899127429));
#2531=CARTESIAN_POINT('Ctrl Pts',(0.0196352898542478,-0.00499662150808889,
0.0262690254234077));
#2532=CARTESIAN_POINT('Ctrl Pts',(0.0149584450565776,-0.0136660528351325,
0.0259853609340726));
#2533=CARTESIAN_POINT('Ctrl Pts',(0.0067439291860553,-0.0191064212041964,
0.0257016964447374));
#2534=CARTESIAN_POINT('Ctrl Pts',(0.000207033864471369,-0.0197193037649411,
0.0255125867851807));
#2535=CARTESIAN_POINT('Ctrl Pts',(-0.00294232825260612,-0.0192376195785517,
0.0254180319554023));
#2536=CARTESIAN_POINT('Ctrl Pts',(-0.00508950083728371,0.0189352234463821,
0.0491146147823248));
#2537=CARTESIAN_POINT('Ctrl Pts',(-0.00198960535129504,0.0197684283312416,
0.0490200599525464));
#2538=CARTESIAN_POINT('Ctrl Pts',(0.00462414607636446,0.0198830082945323,
0.0488309502929897));
#2539=CARTESIAN_POINT('Ctrl Pts',(0.0134556668508059,0.0153506478627668,
0.0485472858036545));
#2540=CARTESIAN_POINT('Ctrl Pts',(0.0191045456822299,0.00719081290105239,
0.0482636213143194));
#2541=CARTESIAN_POINT('Ctrl Pts',(0.0202379400607466,-0.00266962012057634,
0.0479799568249842));
#2542=CARTESIAN_POINT('Ctrl Pts',(0.0165866545466866,-0.0118986115531718,
0.0476962923356491));
#2543=CARTESIAN_POINT('Ctrl Pts',(0.00901448604979537,-0.0183149364899385,
0.0474126278463139));
#2544=CARTESIAN_POINT('Ctrl Pts',(-0.000688817585387684,-0.0204015146711946,
0.0471289633569788));
#2545=CARTESIAN_POINT('Ctrl Pts',(-0.0102292312058721,-0.0176652072937593,
0.0468452988676436));
#2546=CARTESIAN_POINT('Ctrl Pts',(-0.0173514758872401,-0.0107528138932222,
0.0465616343783085));
#2547=CARTESIAN_POINT('Ctrl Pts',(-0.0203718091245075,-0.00129846053429317,
0.0462779698889733));
#2548=CARTESIAN_POINT('Ctrl Pts',(-0.0185762426940444,0.00846285505564634,
0.0459943053996382));
#2549=CARTESIAN_POINT('Ctrl Pts',(-0.0123892393295838,0.0162235445046788,
0.045710640910303));
#2550=CARTESIAN_POINT('Ctrl Pts',(-0.00327341496349943,0.0201489808731603,
0.0454269764209679));
#2551=CARTESIAN_POINT('Ctrl Pts',(0.00661624727603897,0.0193111868621855,
0.0451433119316327));
#2552=CARTESIAN_POINT('Ctrl Pts',(0.0149418247481482,0.0139082184589478,
0.0448596474422976));
#2553=CARTESIAN_POINT('Ctrl Pts',(0.0197351471987395,0.0052173397151227,
0.0445759829529624));
#2554=CARTESIAN_POINT('Ctrl Pts',(0.0198630703539943,-0.00470692079618283,
0.0442923184636273));
#2555=CARTESIAN_POINT('Ctrl Pts',(0.0152953532748969,-0.0135184627974262,
0.0440086539742921));
#2556=CARTESIAN_POINT('Ctrl Pts',(0.00711180660214903,-0.0191342330544196,
0.043724989484957));
#2557=CARTESIAN_POINT('Ctrl Pts',(-0.00275297488167658,-0.0202266605552663,
0.0434413249956219));
#2558=CARTESIAN_POINT('Ctrl Pts',(-0.01196695166104,-0.0165374948469481,
0.0431576605062867));
#2559=CARTESIAN_POINT('Ctrl Pts',(-0.0183519347642897,-0.00893885665346213,
0.0428739960169516));
#2560=CARTESIAN_POINT('Ctrl Pts',(-0.020398510829628,0.000772931960166931,
0.0425903315276164));
#2561=CARTESIAN_POINT('Ctrl Pts',(-0.0176228681951883,0.0103019990507955,
0.0423066670382813));
#2562=CARTESIAN_POINT('Ctrl Pts',(-0.0106811702422941,0.0173956681426899,
0.0420230025489461));
#2563=CARTESIAN_POINT('Ctrl Pts',(-0.00121443802080641,0.0203769921275346,
0.041739338059611));
#2564=CARTESIAN_POINT('Ctrl Pts',(0.00853938798802998,0.018541184446064,
0.0414556735702758));
#2565=CARTESIAN_POINT('Ctrl Pts',(0.0162744981809955,0.0123222310005032,
0.0411720090809407));
#2566=CARTESIAN_POINT('Ctrl Pts',(0.0201623084362459,0.00319029565941463,
0.0408883445916056));
#2567=CARTESIAN_POINT('Ctrl Pts',(0.0192837383627461,-0.00669582725510012,
0.0406046801022704));
#2568=CARTESIAN_POINT('Ctrl Pts',(0.0138464823883733,-0.0149990530814892,
0.0403210156129352));
#2569=CARTESIAN_POINT('Ctrl Pts',(0.00513591068791998,-0.0197564948631743,
0.0400373511236001));
#2570=CARTESIAN_POINT('Ctrl Pts',(-0.0047887930029566,-0.0198434908584083,
0.039753686634265));
#2571=CARTESIAN_POINT('Ctrl Pts',(-0.0135814235068761,-0.0152394751681211,
0.0394700221449298));
#2572=CARTESIAN_POINT('Ctrl Pts',(-0.019163398343838,-0.00703283952527686,
0.0391863576555947));
#2573=CARTESIAN_POINT('Ctrl Pts',(-0.0202151357237564,0.00283636308377694,
0.0389026931662595));
#2574=CARTESIAN_POINT('Ctrl Pts',(-0.0164880043763325,0.0120350479666243,
0.0386190286769243));
#2575=CARTESIAN_POINT('Ctrl Pts',(-0.00886310011424321,0.0183886411743176,
0.0383353641875892));
#2576=CARTESIAN_POINT('Ctrl Pts',(0.000857045680827064,0.0203951499277128,
0.038051699698254));
#2577=CARTESIAN_POINT('Ctrl Pts',(0.0103745854257586,0.0175802345011818,
0.0377680352089189));
#2578=CARTESIAN_POINT('Ctrl Pts',(0.0174395677143464,0.0106093423834672,
0.0374843707195838));
#2579=CARTESIAN_POINT('Ctrl Pts',(0.0203818270142124,0.00113039614101883,
0.0372007062302486));
#2580=CARTESIAN_POINT('Ctrl Pts',(0.0185058116779175,-0.00861577634426277,
0.0369170417409135));
#2581=CARTESIAN_POINT('Ctrl Pts',(0.0122550127185892,-0.0163251747659902,
0.0366333772515783));
#2582=CARTESIAN_POINT('Ctrl Pts',(0.00310712230094203,-0.0201752932786588,
0.0363497127622432));
#2583=CARTESIAN_POINT('Ctrl Pts',(-0.00677529346439052,-0.019255961838981,
0.036066048272908));
#2584=CARTESIAN_POINT('Ctrl Pts',(-0.0150560262878919,-0.0137845108832782,
0.0357823837835729));
#2585=CARTESIAN_POINT('Ctrl Pts',(-0.0197775065706993,-0.00505439429792065,
0.0354987192942377));
#2586=CARTESIAN_POINT('Ctrl Pts',(-0.0198235738883366,0.00487058376034819,
0.0352150548049026));
#2587=CARTESIAN_POINT('Ctrl Pts',(-0.015183337902662,0.013644153253555,
0.0349313903155674));
#2588=CARTESIAN_POINT('Ctrl Pts',(-0.00695375284353907,0.0191922377346643,
0.0346477258262323));
#2589=CARTESIAN_POINT('Ctrl Pts',(0.00291970304859643,0.0202032671115575,
0.0343640613368971));
#2590=CARTESIAN_POINT('Ctrl Pts',(0.0121029396029662,0.0164382335072786,
0.034080396847562));
#2591=CARTESIAN_POINT('Ctrl Pts',(0.0184250348636123,0.00878719284798378,
0.0337967323582269));
#2592=CARTESIAN_POINT('Ctrl Pts',(0.0203914421826454,-0.000941144826593409,
0.0335130678688917));
#2593=CARTESIAN_POINT('Ctrl Pts',(0.0175373018346507,-0.0104469953686859,
0.0332294033795566));
#2594=CARTESIAN_POINT('Ctrl Pts',(0.0105373341004172,-0.017483170705832,
0.0329457388902214));
#2595=CARTESIAN_POINT('Ctrl Pts',(0.00104633503752157,-0.0203863152840635,
0.0326620744008863));
#2596=CARTESIAN_POINT('Ctrl Pts',(-0.00869201817918609,-0.0184701241968798,
0.0323784099115511));
#2597=CARTESIAN_POINT('Ctrl Pts',(-0.016375573722228,-0.012187586025766,
0.032094745422216));
#2598=CARTESIAN_POINT('Ctrl Pts',(-0.0201879350168188,-0.00302389610241495,
0.0318110809328808));
#2599=CARTESIAN_POINT('Ctrl Pts',(-0.0192278578447208,0.00685464445227456,
0.0315274164435457));
#2600=CARTESIAN_POINT('Ctrl Pts',(-0.0137223049572018,0.0151127434482312,
0.0312437519542105));
#2601=CARTESIAN_POINT('Ctrl Pts',(-0.00497279195058329,0.0197981819401005,
0.0309600874648754));
#2602=CARTESIAN_POINT('Ctrl Pts',(0.00495229168486833,0.0198033197922772,
0.0306764229755402));
#2603=CARTESIAN_POINT('Ctrl Pts',(0.0137066509712488,0.0151269424326816,
0.0303927584862051));
#2604=CARTESIAN_POINT('Ctrl Pts',(0.0192207507275492,0.00687454789340248,
0.0301090939968699));
#2605=CARTESIAN_POINT('Ctrl Pts',(0.0201910549421273,-0.00300299333714068,
0.0298254295075348));
#2606=CARTESIAN_POINT('Ctrl Pts',(0.0163881830411955,-0.0121706254611036,
0.0295417650181996));
#2607=CARTESIAN_POINT('Ctrl Pts',(0.0087111362361731,-0.0184611151212155,
0.0292581005288645));
#2608=CARTESIAN_POINT('Ctrl Pts',(-0.0010252281481628,-0.0203873878413703,
0.0289744360395293));
#2609=CARTESIAN_POINT('Ctrl Pts',(-0.0105192272876791,-0.0174940705592252,
0.0286907715501942));
#2610=CARTESIAN_POINT('Ctrl Pts',(-0.0175264770935905,-0.0104651473476852,
0.028407107060859));
#2611=CARTESIAN_POINT('Ctrl Pts',(-0.0203904554309938,-0.00096225468621179,
0.028123442571524));
#2612=CARTESIAN_POINT('Ctrl Pts',(-0.0184341254570264,0.00876810930146065,
0.0278397780821887));
#2613=CARTESIAN_POINT('Ctrl Pts',(-0.0121199463990333,0.0164256999570561,
0.0275561135928537));
#2614=CARTESIAN_POINT('Ctrl Pts',(-0.00294062976939614,0.0202002219568066,
0.0272724491035184));
#2615=CARTESIAN_POINT('Ctrl Pts',(0.00693390135192636,0.0191994497164422,
0.0269887846141834));
#2616=CARTESIAN_POINT('Ctrl Pts',(0.0151691588264045,0.0136598201468286,
0.0267051201248481));
#2617=CARTESIAN_POINT('Ctrl Pts',(0.0198186097900842,0.00489119571055334,
0.0264214556355131));
#2618=CARTESIAN_POINT('Ctrl Pts',(0.0197825511526115,-0.0050340963237368,
0.0261377911461779));
#2619=CARTESIAN_POINT('Ctrl Pts',(0.0150706461884594,-0.0137685505289706,
0.0258541266568427));
#2620=CARTESIAN_POINT('Ctrl Pts',(0.00679448560280865,-0.0192497197685894,
0.0255704621675076));
#2621=CARTESIAN_POINT('Ctrl Pts',(0.000208625695995064,-0.019867203211834,
0.0253813525079508));
#2622=CARTESIAN_POINT('Ctrl Pts',(-0.00296439551900133,-0.0193819004471712,
0.0252867976781724));
#2623=CARTESIAN_POINT('Ctrl Pts',(-0.00509082687422872,0.0189401568979434,
0.0491100215826218));
#2624=CARTESIAN_POINT('Ctrl Pts',(-0.00199012240355148,0.0197735792256159,
0.0490154667528433));
#2625=CARTESIAN_POINT('Ctrl Pts',(0.0046253500812274,0.0198881886563762,
0.0488263570932867));
#2626=CARTESIAN_POINT('Ctrl Pts',(0.0134591731026154,0.015354647539693,
0.0485426926039515));
#2627=CARTESIAN_POINT('Ctrl Pts',(0.0191095231762495,0.00719268643027385,
0.0482590281146164));
#2628=CARTESIAN_POINT('Ctrl Pts',(0.0202432131449078,-0.00267031567179495,
0.0479753636252812));
#2629=CARTESIAN_POINT('Ctrl Pts',(0.0165909761467928,-0.0119017117415839,
0.0476916991359461));
#2630=CARTESIAN_POINT('Ctrl Pts',(0.00901683479535448,-0.0183197084366733,
0.0474080346466109));
#2631=CARTESIAN_POINT('Ctrl Pts',(-0.000688997068629704,-0.0204068302818661,
0.0471243701572758));
#2632=CARTESIAN_POINT('Ctrl Pts',(-0.010231896422918,-0.0176698099570472,
0.0468407056679406));
#2633=CARTESIAN_POINT('Ctrl Pts',(-0.0173559968120509,-0.0107556155361777,
0.0465570411786055));
#2634=CARTESIAN_POINT('Ctrl Pts',(-0.0203771169916698,-0.00129879884751091,
0.0462733766892703));
#2635=CARTESIAN_POINT('Ctrl Pts',(-0.0185810827292065,0.00846506004982226,
0.0459897121999352));
#2636=CARTESIAN_POINT('Ctrl Pts',(-0.0123924673417475,0.0162277715443473,
0.0457060477106));
#2637=CARTESIAN_POINT('Ctrl Pts',(-0.00327426785096779,0.0201542306839772,
0.0454223832212649));
#2638=CARTESIAN_POINT('Ctrl Pts',(0.00661797113735597,0.0193162183860804,
0.0451387187319297));
#2639=CARTESIAN_POINT('Ctrl Pts',(0.0149457178360037,0.013911842241038,
0.0448550542425946));
#2640=CARTESIAN_POINT('Ctrl Pts',(0.0197402891853781,0.00521869909140681,
0.0445713897532593));
#2641=CARTESIAN_POINT('Ctrl Pts',(0.0198682456709354,-0.00470814718297026,
0.0442877252639243));
#2642=CARTESIAN_POINT('Ctrl Pts',(0.0152993384745576,-0.0135219850288049,
0.0440040607745891));
#2643=CARTESIAN_POINT('Ctrl Pts',(0.0071136595811981,-0.0191392184730363,
0.0437203962852539));
#2644=CARTESIAN_POINT('Ctrl Pts',(-0.00275369216844508,-0.0202319306055361,
0.0434367317959189));
#2645=CARTESIAN_POINT('Ctrl Pts',(-0.0119700696466648,-0.0165418036862125,
0.0431530673065837));
#2646=CARTESIAN_POINT('Ctrl Pts',(-0.0183567163553234,-0.00894118566985069,
0.0428694028172485));
#2647=CARTESIAN_POINT('Ctrl Pts',(-0.0204038256554351,0.000773133347354576,
0.0425857383279134));
#2648=CARTESIAN_POINT('Ctrl Pts',(-0.017627459828149,0.0103046832335221,
0.0423020738385783));
#2649=CARTESIAN_POINT('Ctrl Pts',(-0.0106839532179597,0.0174002005787459,
0.042018409349243));
#2650=CARTESIAN_POINT('Ctrl Pts',(-0.00121475444226419,0.0203823013466502,
0.0417347448599079));
#2651=CARTESIAN_POINT('Ctrl Pts',(0.00854161292297904,0.0185460153460453,
0.0414510803705727));
#2652=CARTESIAN_POINT('Ctrl Pts',(0.0162787384965582,0.0123254415540513,
0.0411674158812377));
#2653=CARTESIAN_POINT('Ctrl Pts',(0.0201675617195908,0.00319112688998062,
0.0408837513919025));
#2654=CARTESIAN_POINT('Ctrl Pts',(0.019288762734925,-0.00669757185085964,
0.0406000869025673));
#2655=CARTESIAN_POINT('Ctrl Pts',(0.013850090085158,-0.0150029610802183,
0.0403164224132322));
#2656=CARTESIAN_POINT('Ctrl Pts',(0.00513724884789127,-0.0197616424119159,
0.0400327579238971));
#2657=CARTESIAN_POINT('Ctrl Pts',(-0.0047900407215204,-0.0198486610739301,
0.0397490934345619));
#2658=CARTESIAN_POINT('Ctrl Pts',(-0.0135849621426496,-0.0152434458087518,
0.0394654289452268));
#2659=CARTESIAN_POINT('Ctrl Pts',(-0.0191683913614615,-0.00703467192948111,
0.0391817644558917));
#2660=CARTESIAN_POINT('Ctrl Pts',(-0.0202204027712351,0.00283710209731774,
0.0388980999665564));
#2661=CARTESIAN_POINT('Ctrl Pts',(-0.0164923003208696,0.0120381836947201,
0.0386144354772213));
#2662=CARTESIAN_POINT('Ctrl Pts',(-0.00886540939228854,0.0183934323291957,
0.0383307709878861));
#2663=CARTESIAN_POINT('Ctrl Pts',(0.000857268983819139,0.0204004638778377,
0.038047106498551));
#2664=CARTESIAN_POINT('Ctrl Pts',(0.0103772885208432,0.0175848150259465,
0.0377634420092159));
#2665=CARTESIAN_POINT('Ctrl Pts',(0.0174441115884225,0.0106121066444059,
0.0374797775198807));
#2666=CARTESIAN_POINT('Ctrl Pts',(0.0203871374930562,0.00113069066539036,
0.0371961130305456));
#2667=CARTESIAN_POINT('Ctrl Pts',(0.0185106333615348,-0.00861802118217488,
0.0369124485412105));
#2668=CARTESIAN_POINT('Ctrl Pts',(0.0122582057584343,-0.0163294282853217,
0.0366287840518752));
#2669=CARTESIAN_POINT('Ctrl Pts',(0.00310793186071471,-0.0201805499452005,
0.0363451195625401));
#2670=CARTESIAN_POINT('Ctrl Pts',(-0.00677705876504676,-0.0192609789739951,
0.0360614550732049));
#2671=CARTESIAN_POINT('Ctrl Pts',(-0.0150599491309726,-0.013788102433406,
0.0357777905838698));
#2672=CARTESIAN_POINT('Ctrl Pts',(-0.019782659594035,-0.00505571121882126,
0.0354941260945347));
#2673=CARTESIAN_POINT('Ctrl Pts',(-0.0198287389144979,0.00487185278946901,
0.0352104616051995));
#2674=CARTESIAN_POINT('Ctrl Pts',(-0.0151872939167453,0.013647708233545,
0.0349267971158643));
#2675=CARTESIAN_POINT('Ctrl Pts',(-0.00695556464173239,0.0191972382663823,
0.0346431326265293));
#2676=CARTESIAN_POINT('Ctrl Pts',(0.00292046377633978,0.0202085310666729,
0.0343594681371941));
#2677=CARTESIAN_POINT('Ctrl Pts',(0.0121060930202072,0.0164425164840308,
0.034075803647859));
#2678=CARTESIAN_POINT('Ctrl Pts',(0.0184298355008551,0.00878948234841392,
0.0337921391585239));
#2679=CARTESIAN_POINT('Ctrl Pts',(0.0203967551667184,-0.000941390041592395,
0.0335084746691886));
#2680=CARTESIAN_POINT('Ctrl Pts',(0.0175418711733222,-0.0104497173301591,
0.0332248101798535));
#2681=CARTESIAN_POINT('Ctrl Pts',(0.0105400795996196,-0.0174877259406543,
0.0329411456905183));
#2682=CARTESIAN_POINT('Ctrl Pts',(0.00104660765979812,-0.0203916269323247,
0.0326574812011832));
#2683=CARTESIAN_POINT('Ctrl Pts',(-0.00869428288188521,-0.0184749365821347,
0.0323738167118481));
#2684=CARTESIAN_POINT('Ctrl Pts',(-0.0163798403729922,-0.0121907614976068,
0.0320901522225129));
#2685=CARTESIAN_POINT('Ctrl Pts',(-0.0201931949771618,-0.00302468397762684,
0.0318064877331777));
#2686=CARTESIAN_POINT('Ctrl Pts',(-0.0192328676572473,0.00685643042780658,
0.0315228232438427));
#2687=CARTESIAN_POINT('Ctrl Pts',(-0.0137258802995953,0.0151166810689509,
0.0312391587545074));
#2688=CARTESIAN_POINT('Ctrl Pts',(-0.00497408761001548,0.0198033403503973,
0.0309554942651723));
#2689=CARTESIAN_POINT('Ctrl Pts',(0.00495358200296095,0.0198084795412402,
0.0306718297758371));
#2690=CARTESIAN_POINT('Ctrl Pts',(0.0137102222350064,0.0151308837529419,
0.030388165286502));
#2691=CARTESIAN_POINT('Ctrl Pts',(0.0192257586883064,0.00687633905477097,
0.0301045007971669));
#2692=CARTESIAN_POINT('Ctrl Pts',(0.0201963157153904,-0.00300377576614521,
0.0298208363078317));
#2693=CARTESIAN_POINT('Ctrl Pts',(0.0163924529772647,-0.0121737965138709,
0.0295371718184966));
#2694=CARTESIAN_POINT('Ctrl Pts',(0.00871340592017437,-0.0184659251591654,
0.0292535073291614));
#2695=CARTESIAN_POINT('Ctrl Pts',(-0.00102549527124137,-0.020392699769072,
0.0289698428398262));
#2696=CARTESIAN_POINT('Ctrl Pts',(-0.0105219680687673,-0.0174986286340288,
0.0286861783504911));
#2697=CARTESIAN_POINT('Ctrl Pts',(-0.0175310436126549,-0.0104678740385957,
0.0284025138611559));
#2698=CARTESIAN_POINT('Ctrl Pts',(-0.020395768156424,-0.000962505401488582,
0.0281188493718209));
#2699=CARTESIAN_POINT('Ctrl Pts',(-0.0184389284658973,0.00877039382989815,
0.0278351848824856));
#2700=CARTESIAN_POINT('Ctrl Pts',(-0.0121231042412632,0.0164299796677583,
0.0275515203931507));
#2701=CARTESIAN_POINT('Ctrl Pts',(-0.00294139596179054,0.0202054851193788,
0.0272678559038153));
#2702=CARTESIAN_POINT('Ctrl Pts',(0.00693570800211455,0.0192044521255057,
0.0269841914144804));
#2703=CARTESIAN_POINT('Ctrl Pts',(0.0151731110977523,0.0136633792122764,
0.026700526925145));
#2704=CARTESIAN_POINT('Ctrl Pts',(0.0198237736192224,0.00489247010323251,
0.0264168624358101));
#2705=CARTESIAN_POINT('Ctrl Pts',(0.0197877052980543,-0.00503540794228448,
0.0261331979464748));
#2706=CARTESIAN_POINT('Ctrl Pts',(0.0150745732280753,-0.0137721379482549,
0.0258495334571396));
#2707=CARTESIAN_POINT('Ctrl Pts',(0.00679625507739502,-0.0192547352183431,
0.0255658689678046));
#2708=CARTESIAN_POINT('Ctrl Pts',(0.000208681410098393,-0.0198723796924752,
0.0253767593082477));
#2709=CARTESIAN_POINT('Ctrl Pts',(-0.00296516787332516,-0.0193869502775729,
0.0252822044784694));
#2710=CARTESIAN_POINT('Ctrl Pts',(-0.00509215291117374,0.0189450903495047,
0.0491054283829187));
#2711=CARTESIAN_POINT('Ctrl Pts',(-0.00199063945580792,0.0197787301199901,
0.0490108735531403));
#2712=CARTESIAN_POINT('Ctrl Pts',(0.00462655408609035,0.0198933690182202,
0.0488217638935836));
#2713=CARTESIAN_POINT('Ctrl Pts',(0.013462679354425,0.0153586472166192,
0.0485380994042484));
#2714=CARTESIAN_POINT('Ctrl Pts',(0.0191145006702692,0.00719455995949531,
0.0482544349149133));
#2715=CARTESIAN_POINT('Ctrl Pts',(0.0202484862290691,-0.00267101122301356,
0.0479707704255781));
#2716=CARTESIAN_POINT('Ctrl Pts',(0.0165952977468989,-0.0119048119299961,
0.047687105936243));
#2717=CARTESIAN_POINT('Ctrl Pts',(0.00901918354091359,-0.018324480383408,
0.0474034414469078));
#2718=CARTESIAN_POINT('Ctrl Pts',(-0.000689176551871723,-0.0204121458925378,
0.0471197769575727));
#2719=CARTESIAN_POINT('Ctrl Pts',(-0.010234561639964,-0.0176744126203351,
0.0468361124682375));
#2720=CARTESIAN_POINT('Ctrl Pts',(-0.0173605177368617,-0.0107584171791332,
0.0465524479789024));
#2721=CARTESIAN_POINT('Ctrl Pts',(-0.0203824248588322,-0.00129913716072865,
0.0462687834895672));
#2722=CARTESIAN_POINT('Ctrl Pts',(-0.0185859227643687,0.00846726504399818,
0.0459851190002321));
#2723=CARTESIAN_POINT('Ctrl Pts',(-0.0123956953539113,0.0162319985840159,
0.0457014545108969));
#2724=CARTESIAN_POINT('Ctrl Pts',(-0.00327512073843616,0.0201594804947942,
0.0454177900215618));
#2725=CARTESIAN_POINT('Ctrl Pts',(0.00661969499867298,0.0193212499099754,
0.0451341255322266));
#2726=CARTESIAN_POINT('Ctrl Pts',(0.0149496109238592,0.0139154660231282,
0.0448504610428915));
#2727=CARTESIAN_POINT('Ctrl Pts',(0.0197454311720167,0.00522005846769093,
0.0445667965535563));
#2728=CARTESIAN_POINT('Ctrl Pts',(0.0198734209878767,-0.00470937356975768,
0.0442831320642212));
#2729=CARTESIAN_POINT('Ctrl Pts',(0.0153033236742183,-0.0135255072601835,
0.043999467574886));
#2730=CARTESIAN_POINT('Ctrl Pts',(0.00711551256024718,-0.0191442038916531,
0.0437158030855509));
#2731=CARTESIAN_POINT('Ctrl Pts',(-0.00275440945521358,-0.0202372006558058,
0.0434321385962158));
#2732=CARTESIAN_POINT('Ctrl Pts',(-0.0119731876322896,-0.0165461125254768,
0.0431484741068806));
#2733=CARTESIAN_POINT('Ctrl Pts',(-0.0183614979463571,-0.00894351468623925,
0.0428648096175455));
#2734=CARTESIAN_POINT('Ctrl Pts',(-0.0204091404812422,0.000773334734542221,
0.0425811451282103));
#2735=CARTESIAN_POINT('Ctrl Pts',(-0.0176320514611095,0.0103073674162488,
0.0422974806388752));
#2736=CARTESIAN_POINT('Ctrl Pts',(-0.0106867361936252,0.0174047330148019,
0.04201381614954));
#2737=CARTESIAN_POINT('Ctrl Pts',(-0.00121507086372198,0.0203876105657658,
0.0417301516602049));
#2738=CARTESIAN_POINT('Ctrl Pts',(0.0085438378579281,0.0185508462460265,
0.0414464871708697));
#2739=CARTESIAN_POINT('Ctrl Pts',(0.0162829788121209,0.0123286521075994,
0.0411628226815346));
#2740=CARTESIAN_POINT('Ctrl Pts',(0.0201728150029358,0.00319195812054661,
0.0408791581921995));
#2741=CARTESIAN_POINT('Ctrl Pts',(0.019293787107104,-0.00669931644661916,
0.0405954937028643));
#2742=CARTESIAN_POINT('Ctrl Pts',(0.0138536977819427,-0.0150068690789473,
0.0403118292135291));
#2743=CARTESIAN_POINT('Ctrl Pts',(0.00513858700786255,-0.0197667899606576,
0.040028164724194));
#2744=CARTESIAN_POINT('Ctrl Pts',(-0.0047912884400842,-0.0198538312894519,
0.0397445002348589));
#2745=CARTESIAN_POINT('Ctrl Pts',(-0.0135885007784232,-0.0152474164493826,
0.0394608357455237));
#2746=CARTESIAN_POINT('Ctrl Pts',(-0.019173384379085,-0.00703650433368536,
0.0391771712561886));
#2747=CARTESIAN_POINT('Ctrl Pts',(-0.0202256698187138,0.00283784111085855,
0.0388935067668534));
#2748=CARTESIAN_POINT('Ctrl Pts',(-0.0164965962654067,0.0120413194228158,
0.0386098422775182));
#2749=CARTESIAN_POINT('Ctrl Pts',(-0.00886771867033387,0.0183982234840737,
0.0383261777881831));
#2750=CARTESIAN_POINT('Ctrl Pts',(0.000857492286811215,0.0204057778279626,
0.0380425132988479));
#2751=CARTESIAN_POINT('Ctrl Pts',(0.0103799916159278,0.0175893955507112,
0.0377588488095128));
#2752=CARTESIAN_POINT('Ctrl Pts',(0.0174486554624986,0.0106148709053446,
0.0374751843201777));
#2753=CARTESIAN_POINT('Ctrl Pts',(0.0203924479719001,0.00113098518976189,
0.0371915198308425));
#2754=CARTESIAN_POINT('Ctrl Pts',(0.018515455045152,-0.00862026602008699,
0.0369078553415074));
#2755=CARTESIAN_POINT('Ctrl Pts',(0.0122613987982795,-0.0163336818046533,
0.0366241908521722));
#2756=CARTESIAN_POINT('Ctrl Pts',(0.00310874142048739,-0.0201858066117422,
0.0363405263628371));
#2757=CARTESIAN_POINT('Ctrl Pts',(-0.006778824065703,-0.0192659961090091,
0.0360568618735019));
#2758=CARTESIAN_POINT('Ctrl Pts',(-0.0150638719740533,-0.0137916939835339,
0.0357731973841668));
#2759=CARTESIAN_POINT('Ctrl Pts',(-0.0197878126173706,-0.00505702813972186,
0.0354895328948316));
#2760=CARTESIAN_POINT('Ctrl Pts',(-0.0198339039406592,0.00487312181858983,
0.0352058684054965));
#2761=CARTESIAN_POINT('Ctrl Pts',(-0.0151912499308286,0.013651263213535,
0.0349222039161613));
#2762=CARTESIAN_POINT('Ctrl Pts',(-0.00695737643992572,0.0192022387981003,
0.0346385394268262));
#2763=CARTESIAN_POINT('Ctrl Pts',(0.00292122450408314,0.0202137950217883,
0.034354874937491));
#2764=CARTESIAN_POINT('Ctrl Pts',(0.0121092464374482,0.0164467994607832,
0.0340712104481559));
#2765=CARTESIAN_POINT('Ctrl Pts',(0.0184346361380978,0.00879177184884406,
0.0337875459588208));
#2766=CARTESIAN_POINT('Ctrl Pts',(0.0204020681507916,-0.00094163525659138,
0.0335038814694856));
#2767=CARTESIAN_POINT('Ctrl Pts',(0.0175464405119936,-0.0104524392916324,
0.0332202169801505));
#2768=CARTESIAN_POINT('Ctrl Pts',(0.010542825098822,-0.0174922811754765,
0.0329365524908153));
#2769=CARTESIAN_POINT('Ctrl Pts',(0.00104688028207467,-0.0203969385805859,
0.0326528880014802));
#2770=CARTESIAN_POINT('Ctrl Pts',(-0.00869654758458432,-0.0184797489673896,
0.032369223512145));
#2771=CARTESIAN_POINT('Ctrl Pts',(-0.0163841070237564,-0.0121939369694476,
0.0320855590228099));
#2772=CARTESIAN_POINT('Ctrl Pts',(-0.0201984549375047,-0.00302547185283874,
0.0318018945334747));
#2773=CARTESIAN_POINT('Ctrl Pts',(-0.0192378774697738,0.00685821640333861,
0.0315182300441396));
#2774=CARTESIAN_POINT('Ctrl Pts',(-0.0137294556419887,0.0151206186896705,
0.0312345655548044));
#2775=CARTESIAN_POINT('Ctrl Pts',(-0.00497538326944768,0.0198084987606941,
0.0309509010654693));
#2776=CARTESIAN_POINT('Ctrl Pts',(0.00495487232105357,0.0198136392902031,
0.0306672365761341));
#2777=CARTESIAN_POINT('Ctrl Pts',(0.0137137934987641,0.0151348250732021,
0.030383572086799));
#2778=CARTESIAN_POINT('Ctrl Pts',(0.0192307666490636,0.00687813021613945,
0.0300999075974638));
#2779=CARTESIAN_POINT('Ctrl Pts',(0.0202015764886536,-0.00300455819514973,
0.0298162431081287));
#2780=CARTESIAN_POINT('Ctrl Pts',(0.0163967229133339,-0.0121769675666382,
0.0295325786187935));
#2781=CARTESIAN_POINT('Ctrl Pts',(0.00871567560417564,-0.0184707351971155,
0.0292489141294584));
#2782=CARTESIAN_POINT('Ctrl Pts',(-0.00102576239431994,-0.0203980116967737,
0.0289652496401232));
#2783=CARTESIAN_POINT('Ctrl Pts',(-0.0105247088498555,-0.0175031867088324,
0.0286815851507881));
#2784=CARTESIAN_POINT('Ctrl Pts',(-0.0175356101317192,-0.0104706007295062,
0.0283979206614529));
#2785=CARTESIAN_POINT('Ctrl Pts',(-0.0204010808818541,-0.000962756116765374,
0.0281142561721179));
#2786=CARTESIAN_POINT('Ctrl Pts',(-0.018443731474768,0.00877267835833565,
0.0278305916827826));
#2787=CARTESIAN_POINT('Ctrl Pts',(-0.012126262083493,0.0164342593784606,
0.0275469271934476));
#2788=CARTESIAN_POINT('Ctrl Pts',(-0.00294216215418493,0.0202107482819508,
0.0272632627041123));
#2789=CARTESIAN_POINT('Ctrl Pts',(0.00693751465230274,0.0192094545345692,
0.0269795982147773));
#2790=CARTESIAN_POINT('Ctrl Pts',(0.0151770633690999,0.0136669382777243,
0.026695933725442));
#2791=CARTESIAN_POINT('Ctrl Pts',(0.0198289374483606,0.00489374449591169,
0.026412269236107));
#2792=CARTESIAN_POINT('Ctrl Pts',(0.019792859443497,-0.00503671956083215,
0.0261286047467718));
#2793=CARTESIAN_POINT('Ctrl Pts',(0.0150785002676912,-0.0137757253675393,
0.0258449402574366));
#2794=CARTESIAN_POINT('Ctrl Pts',(0.00679802455198138,-0.0192597506680969,
0.0255612757681015));
#2795=CARTESIAN_POINT('Ctrl Pts',(0.000208737124201722,-0.0198775561731165,
0.0253721661085447));
#2796=CARTESIAN_POINT('Ctrl Pts',(-0.00296594022764899,-0.0193920001079746,
0.0252776112787663));
#2797=CARTESIAN_POINT('Ctrl Pts',(-0.00509347894811875,0.018950023801066,
0.0491008351832157));
#2798=CARTESIAN_POINT('Ctrl Pts',(-0.00199115650806436,0.0197838810143643,
0.0490062803534372));
#2799=CARTESIAN_POINT('Ctrl Pts',(0.00462775809095329,0.0198985493800642,
0.0488171706938806));
#2800=CARTESIAN_POINT('Ctrl Pts',(0.0134661856062346,0.0153626468935455,
0.0485335062045454));
#2801=CARTESIAN_POINT('Ctrl Pts',(0.0191194781642889,0.00719643348871677,
0.0482498417152103));
#2802=CARTESIAN_POINT('Ctrl Pts',(0.0202537593132304,-0.00267170677423217,
0.0479661772258751));
#2803=CARTESIAN_POINT('Ctrl Pts',(0.016599619347005,-0.0119079121184082,
0.04768251273654));
#2804=CARTESIAN_POINT('Ctrl Pts',(0.00902153228647271,-0.0183292523301428,
0.0473988482472048));
#2805=CARTESIAN_POINT('Ctrl Pts',(-0.000689356035113743,-0.0204174615032093,
0.0471151837578697));
#2806=CARTESIAN_POINT('Ctrl Pts',(-0.0102372268570099,-0.0176790152836229,
0.0468315192685345));
#2807=CARTESIAN_POINT('Ctrl Pts',(-0.0173650386616724,-0.0107612188220888,
0.0465478547791994));
#2808=CARTESIAN_POINT('Ctrl Pts',(-0.0203877327259946,-0.00129947547394638,
0.0462641902898642));
#2809=CARTESIAN_POINT('Ctrl Pts',(-0.0185907627995308,0.0084694700381741,
0.0459805258005291));
#2810=CARTESIAN_POINT('Ctrl Pts',(-0.012398923366075,0.0162362256236844,
0.0456968613111939));
#2811=CARTESIAN_POINT('Ctrl Pts',(-0.00327597362590453,0.0201647303056111,
0.0454131968218588));
#2812=CARTESIAN_POINT('Ctrl Pts',(0.00662141885998998,0.0193262814338704,
0.0451295323325236));
#2813=CARTESIAN_POINT('Ctrl Pts',(0.0149535040117147,0.0139190898052183,
0.0448458678431885));
#2814=CARTESIAN_POINT('Ctrl Pts',(0.0197505731586552,0.00522141784397504,
0.0445622033538532));
#2815=CARTESIAN_POINT('Ctrl Pts',(0.0198785963048178,-0.00471059995654511,
0.0442785388645182));
#2816=CARTESIAN_POINT('Ctrl Pts',(0.0153073088738789,-0.0135290294915622,
0.043994874375183));
#2817=CARTESIAN_POINT('Ctrl Pts',(0.00711736553929625,-0.0191491893102699,
0.0437112098858478));
#2818=CARTESIAN_POINT('Ctrl Pts',(-0.00275512674198208,-0.0202424707060756,
0.0434275453965128));
#2819=CARTESIAN_POINT('Ctrl Pts',(-0.0119763056179144,-0.0165504213647411,
0.0431438809071776));
#2820=CARTESIAN_POINT('Ctrl Pts',(-0.0183662795373908,-0.00894584370262781,
0.0428602164178425));
#2821=CARTESIAN_POINT('Ctrl Pts',(-0.0204144553070492,0.000773536121729866,
0.0425765519285073));
#2822=CARTESIAN_POINT('Ctrl Pts',(-0.0176366430940702,0.0103100515989754,
0.0422928874391722));
#2823=CARTESIAN_POINT('Ctrl Pts',(-0.0106895191692908,0.0174092654508579,
0.0420092229498369));
#2824=CARTESIAN_POINT('Ctrl Pts',(-0.00121538728517976,0.0203929197848814,
0.0417255584605018));
#2825=CARTESIAN_POINT('Ctrl Pts',(0.00854606279287716,0.0185556771460078,
0.0414418939711666));
#2826=CARTESIAN_POINT('Ctrl Pts',(0.0162872191276836,0.0123318626611475,
0.0411582294818316));
#2827=CARTESIAN_POINT('Ctrl Pts',(0.0201780682862808,0.0031927893511126,
0.0408745649924965));
#2828=CARTESIAN_POINT('Ctrl Pts',(0.0192988114792828,-0.00670106104237868,
0.0405909005031612));
#2829=CARTESIAN_POINT('Ctrl Pts',(0.0138573054787273,-0.0150107770776763,
0.0403072360138261));
#2830=CARTESIAN_POINT('Ctrl Pts',(0.00513992516783384,-0.0197719375093992,
0.040023571524491));
#2831=CARTESIAN_POINT('Ctrl Pts',(-0.004792536158648,-0.0198590015049737,
0.0397399070351558));
#2832=CARTESIAN_POINT('Ctrl Pts',(-0.0135920394141967,-0.0152513870900134,
0.0394562425458207));
#2833=CARTESIAN_POINT('Ctrl Pts',(-0.0191783773967085,-0.00703833673788961,
0.0391725780564856));
#2834=CARTESIAN_POINT('Ctrl Pts',(-0.0202309368661925,0.00283858012439935,
0.0388889135671503));
#2835=CARTESIAN_POINT('Ctrl Pts',(-0.0165008922099438,0.0120444551509116,
0.0386052490778152));
#2836=CARTESIAN_POINT('Ctrl Pts',(-0.0088700279483792,0.0184030146389518,
0.03832158458848));
#2837=CARTESIAN_POINT('Ctrl Pts',(0.00085771558980329,0.0204110917780876,
0.0380379200991449));
#2838=CARTESIAN_POINT('Ctrl Pts',(0.0103826947110124,0.0175939760754759,
0.0377542556098098));
#2839=CARTESIAN_POINT('Ctrl Pts',(0.0174531993365746,0.0106176351662833,
0.0374705911204746));
#2840=CARTESIAN_POINT('Ctrl Pts',(0.020397758450744,0.00113127971413343,
0.0371869266311395));
#2841=CARTESIAN_POINT('Ctrl Pts',(0.0185202767287692,-0.00862251085799909,
0.0369032621418044));
#2842=CARTESIAN_POINT('Ctrl Pts',(0.0122645918381246,-0.0163379353239848,
0.0366195976524692));
#2843=CARTESIAN_POINT('Ctrl Pts',(0.00310955098026006,-0.020191063278284,
0.036335933163134));
#2844=CARTESIAN_POINT('Ctrl Pts',(-0.00678058936635923,-0.0192710132440232,
0.0360522686737988));
#2845=CARTESIAN_POINT('Ctrl Pts',(-0.0150677948171339,-0.0137952855336617,
0.0357686041844637));
#2846=CARTESIAN_POINT('Ctrl Pts',(-0.0197929656407063,-0.00505834506062247,
0.0354849396951286));
#2847=CARTESIAN_POINT('Ctrl Pts',(-0.0198390689668205,0.00487439084771065,
0.0352012752057934));
#2848=CARTESIAN_POINT('Ctrl Pts',(-0.0151952059449118,0.013654818193525,
0.0349176107164582));
#2849=CARTESIAN_POINT('Ctrl Pts',(-0.00695918823811904,0.0192072393298184,
0.0346339462271232));
#2850=CARTESIAN_POINT('Ctrl Pts',(0.00292198523182649,0.0202190589769037,
0.034350281737788));
#2851=CARTESIAN_POINT('Ctrl Pts',(0.0121123998546892,0.0164510824375354,
0.0340666172484529));
#2852=CARTESIAN_POINT('Ctrl Pts',(0.0184394367753407,0.0087940613492742,
0.0337829527591178));
#2853=CARTESIAN_POINT('Ctrl Pts',(0.0204073811348646,-0.000941880471590366,
0.0334992882697825));
#2854=CARTESIAN_POINT('Ctrl Pts',(0.0175510098506651,-0.0104551612531057,
0.0332156237804474));
#2855=CARTESIAN_POINT('Ctrl Pts',(0.0105455705980243,-0.0174968364102989,
0.0329319592911122));
#2856=CARTESIAN_POINT('Ctrl Pts',(0.00104715290435122,-0.0204022502288471,
0.0326482948017771));
#2857=CARTESIAN_POINT('Ctrl Pts',(-0.00869881228728343,-0.0184845613526445,
0.032364630312442));
#2858=CARTESIAN_POINT('Ctrl Pts',(-0.0163883736745206,-0.0121971124412884,
0.0320809658231068));
#2859=CARTESIAN_POINT('Ctrl Pts',(-0.0202037148978477,-0.00302625972805062,
0.0317973013337716));
#2860=CARTESIAN_POINT('Ctrl Pts',(-0.0192428872823003,0.00686000237887063,
0.0315136368444366));
#2861=CARTESIAN_POINT('Ctrl Pts',(-0.0137330309843822,0.0151245563103902,
0.0312299723551013));
#2862=CARTESIAN_POINT('Ctrl Pts',(-0.00497667892887987,0.0198136571709908,
0.0309463078657662));
#2863=CARTESIAN_POINT('Ctrl Pts',(0.00495616263914619,0.0198187990391661,
0.030662643376431));
#2864=CARTESIAN_POINT('Ctrl Pts',(0.0137173647625217,0.0151387663934623,
0.0303789788870959));
#2865=CARTESIAN_POINT('Ctrl Pts',(0.0192357746098209,0.00687992137750794,
0.0300953143977607));
#2866=CARTESIAN_POINT('Ctrl Pts',(0.0202068372619167,-0.00300534062415426,
0.0298116499084256));
#2867=CARTESIAN_POINT('Ctrl Pts',(0.016400992849403,-0.0121801386194055,
0.0295279854190905));
#2868=CARTESIAN_POINT('Ctrl Pts',(0.0087179452881769,-0.0184755452350654,
0.0292443209297553));
#2869=CARTESIAN_POINT('Ctrl Pts',(-0.00102602951739851,-0.0204033236244755,
0.0289606564404201));
#2870=CARTESIAN_POINT('Ctrl Pts',(-0.0105274496309437,-0.0175077447836359,
0.028676991951085));
#2871=CARTESIAN_POINT('Ctrl Pts',(-0.0175401766507835,-0.0104733274204167,
0.0283933274617498));
#2872=CARTESIAN_POINT('Ctrl Pts',(-0.0204063936072843,-0.000963006832042166,
0.0281096629724148));
#2873=CARTESIAN_POINT('Ctrl Pts',(-0.0184485344836389,0.00877496288677316,
0.0278259984830795));
#2874=CARTESIAN_POINT('Ctrl Pts',(-0.0121294199257229,0.0164385390891628,
0.0275423339937446));
#2875=CARTESIAN_POINT('Ctrl Pts',(-0.00294292834657933,0.020216011444523,
0.0272586695044092));
#2876=CARTESIAN_POINT('Ctrl Pts',(0.00693932130249094,0.0192144569436326,
0.0269750050150743));
#2877=CARTESIAN_POINT('Ctrl Pts',(0.0151810156404477,0.0136704973431721,
0.0266913405257389));
#2878=CARTESIAN_POINT('Ctrl Pts',(0.0198341012774989,0.00489501888859086,
0.026407676036404));
#2879=CARTESIAN_POINT('Ctrl Pts',(0.0197980135889397,-0.00503803117937983,
0.0261240115470688));
#2880=CARTESIAN_POINT('Ctrl Pts',(0.015082427307307,-0.0137793127868236,
0.0258403470577336));
#2881=CARTESIAN_POINT('Ctrl Pts',(0.00679979402656775,-0.0192647661178507,
0.0255566825683985));
#2882=CARTESIAN_POINT('Ctrl Pts',(0.000208792838305052,-0.0198827326537577,
0.0253675729088416));
#2883=CARTESIAN_POINT('Ctrl Pts',(-0.00296671258197283,-0.0193970499383763,
0.0252730180790633));
#2884=CARTESIAN_POINT('',(-0.015837529343828,0.0115602733692449,0.0404474068635354));
#2885=CARTESIAN_POINT('Ctrl Pts',(-0.00695365646293384,0.0183320207343533,
0.0473705103354418));
#2886=CARTESIAN_POINT('Ctrl Pts',(-0.00449718054145654,0.0192641904084831,
0.0472940454965244));
#2887=CARTESIAN_POINT('Ctrl Pts',(-0.00185296857432181,0.0196936449078735,
0.0472170807807329));
#2888=CARTESIAN_POINT('Ctrl Pts',(0.000771074051195683,0.0195916157348674,
0.0471381212456349));
#2889=CARTESIAN_POINT('Ctrl Pts',(0.00128823405004072,0.0195715072936092,
0.0471225594888696));
#2890=CARTESIAN_POINT('Ctrl Pts',(0.00180457523048165,0.0195310365770702,
0.047107200492887));
#2891=CARTESIAN_POINT('Ctrl Pts',(0.00231849443965416,0.0194699034288096,
0.0470919717723567));
#2892=CARTESIAN_POINT('Ctrl Pts',(0.00441217514939017,0.0192208500932771,
0.0470299307397603));
#2893=CARTESIAN_POINT('Ctrl Pts',(0.00646611860082424,0.0186285767215683,
0.0469700564593431));
#2894=CARTESIAN_POINT('Ctrl Pts',(0.00837332564536472,0.0177289273956434,
0.0469074586501411));
#2895=CARTESIAN_POINT('Ctrl Pts',(0.00939284267383722,0.0172480106487911,
0.0468739963511164));
#2896=CARTESIAN_POINT('Ctrl Pts',(0.0103717970684814,0.0166799829568429,
0.0468408645444531));
#2897=CARTESIAN_POINT('Ctrl Pts',(0.0112937110206556,0.0160307793914906,
0.0468078533781158));
#2898=CARTESIAN_POINT('Ctrl Pts',(0.0125197474907932,0.0151674154671372,
0.0467639524329615));
#2899=CARTESIAN_POINT('Ctrl Pts',(0.0136448616246198,0.0141604452420196,
0.0467202652088567));
#2900=CARTESIAN_POINT('Ctrl Pts',(0.0146419263474714,0.0130408052866234,
0.0466762975300333));
#2901=CARTESIAN_POINT('Ctrl Pts',(0.0157968512363485,0.0117438984545673,
0.0466253686731441));
#2902=CARTESIAN_POINT('Ctrl Pts',(0.0167812730366238,0.0102932451790087,
0.0465733052553238));
#2903=CARTESIAN_POINT('Ctrl Pts',(0.0175548959748792,0.00873822443399511,
0.0465218082719496));
#2904=CARTESIAN_POINT('Ctrl Pts',(0.0179513645041349,0.00794130288830247,
0.0464954169484122));
#2905=CARTESIAN_POINT('Ctrl Pts',(0.0182925125186181,0.00711696932483995,
0.0464691740907357));
#2906=CARTESIAN_POINT('Ctrl Pts',(0.0185768092837576,0.00627361682532388,
0.0464433085541115));
#2907=CARTESIAN_POINT('Ctrl Pts',(0.019326322658112,0.00405022192537701,
0.0463751172553989));
#2908=CARTESIAN_POINT('Ctrl Pts',(0.0196751287791971,0.00169083891604496,
0.0463033463527464));
#2909=CARTESIAN_POINT('Ctrl Pts',(0.019596817421894,-0.000653814237572919,
0.0462341190234353));
#2910=CARTESIAN_POINT('Ctrl Pts',(0.0195874633476069,-0.000933876549499753,
0.0462258500110803));
#2911=CARTESIAN_POINT('Ctrl Pts',(0.0195720163269609,-0.00121373948617727,
0.0462176172220735));
#2912=CARTESIAN_POINT('Ctrl Pts',(0.0195505588023315,-0.001493159393279,
0.0462094310871194));
#2913=CARTESIAN_POINT('Ctrl Pts',(0.0193494610667614,-0.00411185430622594,
0.0461327114640147));
#2914=CARTESIAN_POINT('Ctrl Pts',(0.0186158174335563,-0.00668921950303973,
0.0460553867900461));
#2915=CARTESIAN_POINT('Ctrl Pts',(0.0174083139981041,-0.00902134150173707,
0.0459769989515215));
#2916=CARTESIAN_POINT('Ctrl Pts',(0.0172567346166065,-0.00931409562546102,
0.0459671588303826));
#2917=CARTESIAN_POINT('Ctrl Pts',(0.0170977740037762,-0.0096030033224089,
0.0459573861071064));
#2918=CARTESIAN_POINT('Ctrl Pts',(0.0169315303967222,-0.00988765575054242,
0.0459476638950449));
#2919=CARTESIAN_POINT('Ctrl Pts',(0.0157734532112229,-0.0118705860337587,
0.04587993754947));
#2920=CARTESIAN_POINT('Ctrl Pts',(0.0142614795639963,-0.0136475237978866,
0.0458146658745101));
#2921=CARTESIAN_POINT('Ctrl Pts',(0.0124921926478948,-0.0151116957548705,
0.0457461486997578));
#2922=CARTESIAN_POINT('Ctrl Pts',(0.011768437893399,-0.0157106384168112,
0.0457181206673679));
#2923=CARTESIAN_POINT('Ctrl Pts',(0.0110019869684096,-0.0162582881643815,
0.0456905006869117));
#2924=CARTESIAN_POINT('Ctrl Pts',(0.0101996209644619,-0.0167472490656451,
0.0456630460773634));
#2925=CARTESIAN_POINT('Ctrl Pts',(0.00875895714791522,-0.0176251879048913,
0.0456137507902014));
#2926=CARTESIAN_POINT('Ctrl Pts',(0.00720239206046686,-0.0183138419800289,
0.0455649899816862));
#2927=CARTESIAN_POINT('Ctrl Pts',(0.00558539563396712,-0.0187946326827875,
0.0455153569399029));
#2928=CARTESIAN_POINT('Ctrl Pts',(0.00410075743726741,-0.0192360685636809,
0.0454697865796707));
#2929=CARTESIAN_POINT('Ctrl Pts',(0.00256307264307927,-0.0195033365857944,
0.0454237888952819));
#2930=CARTESIAN_POINT('Ctrl Pts',(0.00101589171066794,-0.019583491970813,
0.0453780462885808));
#2931=CARTESIAN_POINT('Ctrl Pts',(-6.05534020696744E-5,-0.0196392597680081,
0.0453462210479797));
#2932=CARTESIAN_POINT('Ctrl Pts',(-0.00114159101667659,-0.0196044877511317,
0.0453145191171248));
#2933=CARTESIAN_POINT('Ctrl Pts',(-0.00221233804097207,-0.0194824507090212,
0.0452831706226559));
#2934=CARTESIAN_POINT('Ctrl Pts',(-0.0043569298562432,-0.0192380235607484,
0.0452203829397266));
#2935=CARTESIAN_POINT('Ctrl Pts',(-0.00646240807151324,-0.018638550878483,
0.0451545549554108));
#2936=CARTESIAN_POINT('Ctrl Pts',(-0.0084118402355498,-0.0177123904461153,
0.0450906673366736));
#2937=CARTESIAN_POINT('Ctrl Pts',(-0.00883465778287736,-0.017511513036955,
0.0450768105804564));
#2938=CARTESIAN_POINT('Ctrl Pts',(-0.00925016078569359,-0.0172952656097703,
0.0450630449057171));
#2939=CARTESIAN_POINT('Ctrl Pts',(-0.00965745358825397,-0.0170644650427219,
0.0450494211003615));
#2940=CARTESIAN_POINT('Ctrl Pts',(-0.0119426005492102,-0.0157695410689565,
0.0449729837137705));
#2941=CARTESIAN_POINT('Ctrl Pts',(-0.0139648644734957,-0.0140111074841416,
0.0448942992855489));
#2942=CARTESIAN_POINT('Ctrl Pts',(-0.0155626565646086,-0.0119268073730622,
0.0448162503833291));
#2943=CARTESIAN_POINT('Ctrl Pts',(-0.0156488846670592,-0.0118143238750429,
0.0448120383154548));
#2944=CARTESIAN_POINT('Ctrl Pts',(-0.015733878774345,-0.0117009005652173,
0.0448078359642147));
#2945=CARTESIAN_POINT('Ctrl Pts',(-0.0158176125739979,-0.0115865576692631,
0.0448036421943216));
#2946=CARTESIAN_POINT('Ctrl Pts',(-0.0172854518583162,-0.00958214612625402,
0.0447301261204785));
#2947=CARTESIAN_POINT('Ctrl Pts',(-0.0183664777520234,-0.00729450151709861,
0.0446592487059085));
#2948=CARTESIAN_POINT('Ctrl Pts',(-0.018987232911523,-0.00488888456897551,
0.0445849054028654));
#2949=CARTESIAN_POINT('Ctrl Pts',(-0.0191750281109764,-0.00416112047766245,
0.0445624145460287));
#2950=CARTESIAN_POINT('Ctrl Pts',(-0.0193213944515255,-0.00342262691833156,
0.0445402571214647));
#2951=CARTESIAN_POINT('Ctrl Pts',(-0.019424221523989,-0.00267803847057728,
0.0445182647213395));
#2952=CARTESIAN_POINT('Ctrl Pts',(-0.0196806777699705,-0.000820994858058783,
0.044463414493271));
#2953=CARTESIAN_POINT('Ctrl Pts',(-0.0196661463060084,0.00107417688551595,
0.0444095933689636));
#2954=CARTESIAN_POINT('Ctrl Pts',(-0.0193867604058142,0.00292793595337012,
0.0443541875039964));
#2955=CARTESIAN_POINT('Ctrl Pts',(-0.0191839108501155,0.00427386716545118,
0.0443139597935647));
#2956=CARTESIAN_POINT('Ctrl Pts',(-0.0188422420447702,0.00559974126758555,
0.0442738096073491));
#2957=CARTESIAN_POINT('Ctrl Pts',(-0.0183650195417302,0.00687490032539457,
0.0442338071760108));
#2958=CARTESIAN_POINT('Ctrl Pts',(-0.017921421265999,0.00806021400135063,
0.0441966232430367));
#2959=CARTESIAN_POINT('Ctrl Pts',(-0.0173607138839301,0.00920168990430071,
0.0441595669593536));
#2960=CARTESIAN_POINT('Ctrl Pts',(-0.0166971175357138,0.01027906734782,
0.0441226951886969));
#2961=CARTESIAN_POINT('Ctrl Pts',(-0.0156636348509007,0.0119569712963246,
0.0440652712190889));
#2962=CARTESIAN_POINT('Ctrl Pts',(-0.0143766147419748,0.0134805836495374,
0.0440056510440307));
#2963=CARTESIAN_POINT('Ctrl Pts',(-0.0128914234766372,0.0147758791682013,
0.0439472495555455));
#2964=CARTESIAN_POINT('Ctrl Pts',(-0.0123970558320943,0.0152070372348382,
0.0439278097655507));
#2965=CARTESIAN_POINT('Ctrl Pts',(-0.0118807230109527,0.0156129362116288,
0.0439085047250814));
#2966=CARTESIAN_POINT('Ctrl Pts',(-0.01134549720938,0.0159921847173821,
0.0438894603492085));
#2967=CARTESIAN_POINT('Ctrl Pts',(-0.00924001764721581,0.0174840783732904,
0.0438145432879295));
#2968=CARTESIAN_POINT('Ctrl Pts',(-0.00683756854415871,0.0185572159275451,
0.0437360758943544));
#2969=CARTESIAN_POINT('Ctrl Pts',(-0.00432078830199506,0.0191256493308316,
0.0436599136992907));
#2970=CARTESIAN_POINT('Ctrl Pts',(-0.00427574213530466,0.0191358233402297,
0.0436585505230877));
#2971=CARTESIAN_POINT('Ctrl Pts',(-0.00423065907363343,0.0191458356883747,
0.0436571880841717));
#2972=CARTESIAN_POINT('Ctrl Pts',(-0.00418554026052642,0.0191556864387537,
0.0436558264160463));
#2973=CARTESIAN_POINT('Ctrl Pts',(-0.00161958236785852,0.0197159097456901,
0.0435783868108586));
#2974=CARTESIAN_POINT('Ctrl Pts',(0.00106003142792694,0.0197521638171469,
0.0435025336313619));
#2975=CARTESIAN_POINT('Ctrl Pts',(0.00364072219319347,0.0192657126515525,
0.0434238392118511));
#2976=CARTESIAN_POINT('Ctrl Pts',(0.00419467747097351,0.0191612940229473,
0.0434069471496147));
#2977=CARTESIAN_POINT('Ctrl Pts',(0.00474413301907516,0.0190331377012582,
0.0433902633907434));
#2978=CARTESIAN_POINT('Ctrl Pts',(0.00528696196162584,0.018881197360173,
0.0433737050157695));
#2979=CARTESIAN_POINT('Ctrl Pts',(0.00727298994191901,0.0183252989084201,
0.0433131235076211));
#2980=CARTESIAN_POINT('Ctrl Pts',(0.00917063353541424,0.0174507187283306,
0.0432542237632631));
#2981=CARTESIAN_POINT('Ctrl Pts',(0.0108864325101709,0.0163062311191781,
0.043192949393259));
#2982=CARTESIAN_POINT('Ctrl Pts',(0.0118625651775816,0.0156551223592495,
0.0431580898816752));
#2983=CARTESIAN_POINT('Ctrl Pts',(0.0127813596553679,0.0149171387720862,
0.0431235711167518));
#2984=CARTESIAN_POINT('Ctrl Pts',(0.0136255644999614,0.0141017575544681,
0.043089200411408));
#2985=CARTESIAN_POINT('Ctrl Pts',(0.0146708483280932,0.0130921627789855,
0.0430466430360417));
#2986=CARTESIAN_POINT('Ctrl Pts',(0.0156017378314132,0.0119638917910097,
0.0430043129788594));
#2987=CARTESIAN_POINT('Ctrl Pts',(0.0163982412276466,0.0107486409715678,
0.0429618443698604));
#2988=CARTESIAN_POINT('Ctrl Pts',(0.0173755493988626,0.00925753049855029,
0.0429097354663815));
#2989=CARTESIAN_POINT('Ctrl Pts',(0.0181512410450792,0.00763242788430874,
0.0428563471846332));
#2990=CARTESIAN_POINT('Ctrl Pts',(0.0186905095459446,0.00593282179497916,
0.0428036080922957));
#2991=CARTESIAN_POINT('Ctrl Pts',(0.0189456995468167,0.00512854251902972,
0.0427786511571178));
#2992=CARTESIAN_POINT('Ctrl Pts',(0.0191479874841468,0.00430756838192982,
0.0427538393582861));
#2993=CARTESIAN_POINT('Ctrl Pts',(0.0192971933285479,0.0034771434761205,
0.0427293772708428));
#2994=CARTESIAN_POINT('Ctrl Pts',(0.0197203066692756,0.0011222500902022,
0.0426600084362583));
#2995=CARTESIAN_POINT('Ctrl Pts',(0.0197100694901332,-0.0013113710893412,
0.0425868937021273));
#2996=CARTESIAN_POINT('Ctrl Pts',(0.0192632375661158,-0.00366159544113993,
0.042516313828724));
#2997=CARTESIAN_POINT('Ctrl Pts',(0.0192195222085765,-0.00389152730659984,
0.0425094087169022));
#2998=CARTESIAN_POINT('Ctrl Pts',(0.0191716274167403,-0.00412066853099994,
0.0425025278266109));
#2999=CARTESIAN_POINT('Ctrl Pts',(0.0191196222187679,-0.00434888603317559,
0.0424956770353292));
#3000=CARTESIAN_POINT('Ctrl Pts',(0.0185360513656815,-0.00690980470335624,
0.0424188016023259));
#3001=CARTESIAN_POINT('Ctrl Pts',(0.0174313257186712,-0.00935139602124892,
0.0423416265781426));
#3002=CARTESIAN_POINT('Ctrl Pts',(0.0158942642522469,-0.011480820247333,
0.0422630077706427));
#3003=CARTESIAN_POINT('Ctrl Pts',(0.0156743231132404,-0.0117855237350878,
0.0422517580513266));
#3004=CARTESIAN_POINT('Ctrl Pts',(0.0154456431786237,-0.0120838855814214,
0.0422405984782381));
#3005=CARTESIAN_POINT('Ctrl Pts',(0.0152084614413523,-0.0123753283683402,
0.0422295038079752));
#3006=CARTESIAN_POINT('Ctrl Pts',(0.0137880955704495,-0.0141206372299019,
0.0421630632330319));
#3007=CARTESIAN_POINT('Ctrl Pts',(0.0120623104075439,-0.01561817879858,
0.0420989529975878));
#3008=CARTESIAN_POINT('Ctrl Pts',(0.0101366131095757,-0.0167825128935158,
0.0420317659982809));
#3009=CARTESIAN_POINT('Ctrl Pts',(0.00929323451747747,-0.017292444776764,
0.0420023407729652));
#3010=CARTESIAN_POINT('Ctrl Pts',(0.00841166330407899,-0.0177396589939236,
0.0419733307309911));
#3011=CARTESIAN_POINT('Ctrl Pts',(0.00750098351715395,-0.0181169501384237,
0.0419444920520831));
#3012=CARTESIAN_POINT('Ctrl Pts',(0.00598507037305454,-0.0187449871425512,
0.0418964873274337));
#3013=CARTESIAN_POINT('Ctrl Pts',(0.00438842893577524,-0.0191791909658734,
0.0418489585147876));
#3014=CARTESIAN_POINT('Ctrl Pts',(0.00276413511318078,-0.0194107096168813,
0.0418007804505559));
#3015=CARTESIAN_POINT('Ctrl Pts',(0.00118503915275053,-0.0196357859925254,
0.0417539429969183));
#3016=CARTESIAN_POINT('Ctrl Pts',(-0.000422581811246662,-0.0196698256210127,
0.0417065841603085));
#3017=CARTESIAN_POINT('Ctrl Pts',(-0.00200962846918962,-0.0195062947702385,
0.0416595520806538));
#3018=CARTESIAN_POINT('Ctrl Pts',(-0.00303575608765526,-0.0194005615697615,
0.0416291428197502));
#3019=CARTESIAN_POINT('Ctrl Pts',(-0.00405328923865674,-0.0192122702810888,
0.0415988699850832));
#3020=CARTESIAN_POINT('Ctrl Pts',(-0.00504981797562537,-0.0189462762522184,
0.0415689634084522));
#3021=CARTESIAN_POINT('Ctrl Pts',(-0.00717997806703316,-0.0183776926842462,
0.0415050357025601));
#3022=CARTESIAN_POINT('Ctrl Pts',(-0.00921530534530331,-0.0174484264992466,
0.0414379008804114));
#3023=CARTESIAN_POINT('Ctrl Pts',(-0.0110373965583743,-0.0162073472854738,
0.0413727782980804));
#3024=CARTESIAN_POINT('Ctrl Pts',(-0.0113860797607311,-0.0159698490353684,
0.0413603161609547));
#3025=CARTESIAN_POINT('Ctrl Pts',(-0.0117269754170809,-0.015720926539202,
0.0413479275889908));
#3026=CARTESIAN_POINT('Ctrl Pts',(-0.0120595273470517,-0.0154612699248995,
0.0413356491681826));
#3027=CARTESIAN_POINT('Ctrl Pts',(-0.0141298743454223,-0.01384474256908,
0.0412592081994974));
#3028=CARTESIAN_POINT('Ctrl Pts',(-0.0158717700261517,-0.0118079265607755,
0.0411807330863725));
#3029=CARTESIAN_POINT('Ctrl Pts',(-0.0171461114397149,-0.00951144026721119,
0.0411024326346502));
#3030=CARTESIAN_POINT('Ctrl Pts',(-0.0172372710213688,-0.00934716189756316,
0.041096831438341));
#3031=CARTESIAN_POINT('Ctrl Pts',(-0.0173260480808444,-0.00918157177334928,
0.0410912486461959));
#3032=CARTESIAN_POINT('Ctrl Pts',(-0.0174123891342282,-0.00901472581793413,
0.041085681469188));
#3033=CARTESIAN_POINT('Ctrl Pts',(-0.0185330301448407,-0.00684919258935536,
0.0410134237583553));
#3034=CARTESIAN_POINT('Ctrl Pts',(-0.0192436209438281,-0.00447139256011057,
0.0409437974842983));
#3035=CARTESIAN_POINT('Ctrl Pts',(-0.0194992563411931,-0.00204657944825569,
0.0408707232301524));
#3036=CARTESIAN_POINT('Ctrl Pts',(-0.0195828908061807,-0.00125327011240004,
0.0408468160318033));
#3037=CARTESIAN_POINT('Ctrl Pts',(-0.0196186215724091,-0.000454849760053686,
0.0408232700427512));
#3038=CARTESIAN_POINT('Ctrl Pts',(-0.0196048193952108,0.00034279975709962,
0.0407998970490961));
#3039=CARTESIAN_POINT('Ctrl Pts',(-0.0195731837395122,0.00217107403080537,
0.0407463243431896));
#3040=CARTESIAN_POINT('Ctrl Pts',(-0.0192811424230511,0.00399544461809093,
0.0406936626030058));
#3041=CARTESIAN_POINT('Ctrl Pts',(-0.0187459264482553,0.00574377525353248,
0.0406396465990846));
#3042=CARTESIAN_POINT('Ctrl Pts',(-0.01833399169333,0.00708939680773557,
0.040598072598335));
#3043=CARTESIAN_POINT('Ctrl Pts',(-0.0177783713775903,0.00839197711025139,
0.0405564849621631));
#3044=CARTESIAN_POINT('Ctrl Pts',(-0.0170879588178598,0.00961872894828395,
0.0405151054320305));
#3045=CARTESIAN_POINT('Ctrl Pts',(-0.0167102025138213,0.0102899410138475,
0.0404924647976078));
#3046=CARTESIAN_POINT('Ctrl Pts',(-0.0162921025397634,0.0109384499512492,
0.0404698864228484));
#3047=CARTESIAN_POINT('Ctrl Pts',(-0.015837529343828,0.0115602733692449,
0.0404474068635354));
#3048=CARTESIAN_POINT('',(-0.0013263578091732,0.0195631784495914,0.039942097358534));
#3049=CARTESIAN_POINT('Ctrl Pts',(-0.015837529343828,0.0115602733692449,
0.0404474068635354));
#3050=CARTESIAN_POINT('Ctrl Pts',(-0.0155725104855045,0.0119227835685415,
0.0404343014011029));
#3051=CARTESIAN_POINT('Ctrl Pts',(-0.0152950975339924,0.0122762274067143,
0.0404212295398307));
#3052=CARTESIAN_POINT('Ctrl Pts',(-0.0150060529565849,0.0126198093655212,
0.0404081984947031));
#3053=CARTESIAN_POINT('Ctrl Pts',(-0.0137076137707279,0.0141632400808446,
0.0403496607432667));
#3054=CARTESIAN_POINT('Ctrl Pts',(-0.0121701336773067,0.0155078085288848,
0.0402889499234826));
#3055=CARTESIAN_POINT('Ctrl Pts',(-0.0104643677432923,0.0165838359252132,
0.0402292849900023));
#3056=CARTESIAN_POINT('Ctrl Pts',(-0.00994867773511549,0.016909142326136,
0.040211246987589));
#3057=CARTESIAN_POINT('Ctrl Pts',(-0.00941759717883634,0.0172099367412526,
0.040193304458555));
#3058=CARTESIAN_POINT('Ctrl Pts',(-0.00887374339925604,0.0174854822974256,
0.0401755463618719));
#3059=CARTESIAN_POINT('Ctrl Pts',(-0.00653096539081035,0.0186724595577935,
0.0400990491857135));
#3060=CARTESIAN_POINT('Ctrl Pts',(-0.0039471134932323,0.0193840551081176,
0.0400181694583651));
#3061=CARTESIAN_POINT('Ctrl Pts',(-0.00132635780988102,0.019563178449543,
0.0399420973585545));
#3062=CARTESIAN_POINT('',(0.0101706145806021,-0.0167626838559761,0.0384050190707213));
#3063=CARTESIAN_POINT('Ctrl Pts',(-0.00132635780917278,0.0195631784495914,
0.039942097358534));
#3064=CARTESIAN_POINT('Ctrl Pts',(0.00190242118207695,0.0197838589594059,
0.0398483763062337));
#3065=CARTESIAN_POINT('Ctrl Pts',(0.00518609060649696,0.0191841891988461,
0.0397511302340722));
#3066=CARTESIAN_POINT('Ctrl Pts',(0.00812979837960266,0.0178436971033151,
0.0396564099954905));
#3067=CARTESIAN_POINT('Ctrl Pts',(0.00914540861266541,0.0173812131903401,
0.039623730514035));
#3068=CARTESIAN_POINT('Ctrl Pts',(0.0101206805569308,0.0168305460764579,
0.0395913513708593));
#3069=CARTESIAN_POINT('Ctrl Pts',(0.0110431078388331,0.0162021665881277,
0.0395595243534036));
#3070=CARTESIAN_POINT('Ctrl Pts',(0.012794829641497,0.0150088518719967,
0.0394990837295356));
#3071=CARTESIAN_POINT('Ctrl Pts',(0.0143529193349793,0.0135278078110413,
0.0394333352657687));
#3072=CARTESIAN_POINT('Ctrl Pts',(0.0156326246850826,0.0118366885554199,
0.0393702741139262));
#3073=CARTESIAN_POINT('Ctrl Pts',(0.0156664502863138,0.0117919883237841,
0.0393686072604));
#3074=CARTESIAN_POINT('Ctrl Pts',(0.0157000818987518,0.011747140966635,
0.0393669422798215));
#3075=CARTESIAN_POINT('Ctrl Pts',(0.015733518849291,0.0117021484701848,
0.0393652793191693));
#3076=CARTESIAN_POINT('Ctrl Pts',(0.0170319575422572,0.00995497962428278,
0.0393007024836346));
#3077=CARTESIAN_POINT('Ctrl Pts',(0.0180347023181719,0.00799028134856635,
0.0392381296278617));
#3078=CARTESIAN_POINT('Ctrl Pts',(0.0186921752588372,0.00591619840593786,
0.0391731641219322));
#3079=CARTESIAN_POINT('Ctrl Pts',(0.0189955967439463,0.00495901631102911,
0.039143182765939));
#3080=CARTESIAN_POINT('Ctrl Pts',(0.0192264441125372,0.00397851914800783,
0.0391136116087585));
#3081=CARTESIAN_POINT('Ctrl Pts',(0.0193796419020762,0.00298593506987114,
0.0390842606391392));
#3082=CARTESIAN_POINT('Ctrl Pts',(0.0195584028107006,0.00182772494015735,
0.0390500120640525));
#3083=CARTESIAN_POINT('Ctrl Pts',(0.0196314212334675,0.000653060172191798,
0.0390160636662131));
#3084=CARTESIAN_POINT('Ctrl Pts',(0.019600229379806,-0.000518498464265523,
0.0389821143880546));
#3085=CARTESIAN_POINT('Ctrl Pts',(0.0195452898297328,-0.00258201495384698,
0.0389223180679137));
#3086=CARTESIAN_POINT('Ctrl Pts',(0.0191637950433072,-0.00463785054307373,
0.0388593795503004));
#3087=CARTESIAN_POINT('Ctrl Pts',(0.0184706859123567,-0.0065822694753978,
0.0387983891512391));
#3088=CARTESIAN_POINT('Ctrl Pts',(0.0184330444010402,-0.00668786737329983,
0.0387950768722718));
#3089=CARTESIAN_POINT('Ctrl Pts',(0.0183944836386124,-0.0067931382823686,
0.0387917703308234));
#3090=CARTESIAN_POINT('Ctrl Pts',(0.018355013600886,-0.00689806887988514,
0.0387884703408337));
#3091=CARTESIAN_POINT('Ctrl Pts',(0.0175887649990074,-0.00893513112438334,
0.0387244062339429));
#3092=CARTESIAN_POINT('Ctrl Pts',(0.0164789467455946,-0.0108419230896596,
0.0386612714853771));
#3093=CARTESIAN_POINT('Ctrl Pts',(0.0150903955657413,-0.0125172595686857,
0.0385961026956001));
#3094=CARTESIAN_POINT('Ctrl Pts',(0.0144853727095351,-0.0132472412044752,
0.0385677071939446));
#3095=CARTESIAN_POINT('Ctrl Pts',(0.0138279433765873,-0.0139339877968342,
0.0385397542094619));
#3096=CARTESIAN_POINT('Ctrl Pts',(0.0131235944441542,-0.0145687808910608,
0.0385120309136494));
#3097=CARTESIAN_POINT('Ctrl Pts',(0.0122114349569035,-0.0153908628403296,
0.038476128158454));
#3098=CARTESIAN_POINT('Ctrl Pts',(0.0112205669698753,-0.0161257964681152,
0.038440611200633));
#3099=CARTESIAN_POINT('Ctrl Pts',(0.0101706145806021,-0.0167626838559761,
0.0384050190707213));
#3100=CARTESIAN_POINT('',(0.00942836267344703,-0.0171928033895933,0.0347502523283253));
#3101=CARTESIAN_POINT('Ctrl Pts',(0.0101706145806021,-0.0167626838559761,
0.0384050190707213));
#3102=CARTESIAN_POINT('Ctrl Pts',(0.0084536724839041,-0.0178041584773455,
0.0383468167876646));
#3103=CARTESIAN_POINT('Ctrl Pts',(0.0065755517681041,-0.0185821854485826,
0.0382857624577792));
#3104=CARTESIAN_POINT('Ctrl Pts',(0.00462392274894093,-0.0190556621058143,
0.0382265054594821));
#3105=CARTESIAN_POINT('Ctrl Pts',(0.00446051259343114,-0.0190953063688525,
0.0382215438631891));
#3106=CARTESIAN_POINT('Ctrl Pts',(0.00429658413854349,-0.0191328172930839,
0.0382165948532529));
#3107=CARTESIAN_POINT('Ctrl Pts',(0.00413219364352082,-0.0191681983585124,
0.0382116611569352));
#3108=CARTESIAN_POINT('Ctrl Pts',(0.00200446580535733,-0.0196261401503766,
0.0381478036754019));
#3109=CARTESIAN_POINT('Ctrl Pts',(-0.000199709349442275,-0.0197248504380304,
0.0380843709228399));
#3110=CARTESIAN_POINT('Ctrl Pts',(-0.00235996471040153,-0.0194637296221507,
0.0380190666853227));
#3111=CARTESIAN_POINT('Ctrl Pts',(-0.00324557774890544,-0.0193566811669787,
0.037992294718795));
#3112=CARTESIAN_POINT('Ctrl Pts',(-0.00412406048086193,-0.0191899023703152,
0.0379659582241325));
#3113=CARTESIAN_POINT('Ctrl Pts',(-0.00498686443836114,-0.018963203940547,
0.0379398493275283));
#3114=CARTESIAN_POINT('Ctrl Pts',(-0.00622867817912124,-0.0186369221442616,
0.037902271397713));
#3115=CARTESIAN_POINT('Ctrl Pts',(-0.00743801767918656,-0.0181864815067132,
0.0378651656948821));
#3116=CARTESIAN_POINT('Ctrl Pts',(-0.00859218040227628,-0.0176236965292708,
0.0378279143799302));
#3117=CARTESIAN_POINT('Ctrl Pts',(-0.0103467549081207,-0.0167681428417898,
0.0377712844037438));
#3118=CARTESIAN_POINT('Ctrl Pts',(-0.0119746564555553,-0.0156500230277231,
0.0377121239641171));
#3119=CARTESIAN_POINT('Ctrl Pts',(-0.0133999142716417,-0.0143159478110402,
0.0376545918533347));
#3120=CARTESIAN_POINT('Ctrl Pts',(-0.0135635888422,-0.0141627445198752,
0.0376479849479599));
#3121=CARTESIAN_POINT('Ctrl Pts',(-0.0137245961858,-0.0140066910727885,
0.0376413994981032));
#3122=CARTESIAN_POINT('Ctrl Pts',(-0.0138828697595811,-0.013847903674202,
0.0376348418036813));
#3123=CARTESIAN_POINT('Ctrl Pts',(-0.0154193699408431,-0.0123064153455956,
0.0375711805213376));
#3124=CARTESIAN_POINT('Ctrl Pts',(-0.0166953940297669,-0.0105062551799831,
0.0375074776010252));
#3125=CARTESIAN_POINT('Ctrl Pts',(-0.0176447934679348,-0.00854828346326503,
0.0374420558827433));
#3126=CARTESIAN_POINT('Ctrl Pts',(-0.0180095427273086,-0.00779605136280609,
0.0374169215479934));
#3127=CARTESIAN_POINT('Ctrl Pts',(-0.0183267506588864,-0.0070207266958557,
0.0373922017317975));
#3128=CARTESIAN_POINT('Ctrl Pts',(-0.018592425277283,-0.00622807655677493,
0.0373677027963546));
#3129=CARTESIAN_POINT('Ctrl Pts',(-0.0190182704549082,-0.00495755157659944,
0.0373284338832071));
#3130=CARTESIAN_POINT('Ctrl Pts',(-0.01931168555388,-0.00364247596141739,
0.037289733380374));
#3131=CARTESIAN_POINT('Ctrl Pts',(-0.0194696675115177,-0.00231170846345698,
0.0372508067061232));
#3132=CARTESIAN_POINT('Ctrl Pts',(-0.0196931793596426,-0.000428947246028819,
0.037195733500086));
#3133=CARTESIAN_POINT('Ctrl Pts',(-0.0196440404429037,0.00148742120783997,
0.0371384556897884));
#3134=CARTESIAN_POINT('Ctrl Pts',(-0.0193196099110885,0.00335563139384373,
0.0370826399389811));
#3135=CARTESIAN_POINT('Ctrl Pts',(-0.0192716645620609,0.00363172128255948,
0.0370743913144182));
#3136=CARTESIAN_POINT('Ctrl Pts',(-0.0192177088065533,0.00390676717803819,
0.0370661745997893));
#3137=CARTESIAN_POINT('Ctrl Pts',(-0.019157860921318,0.00418053526203908,
0.0370580016431056));
#3138=CARTESIAN_POINT('Ctrl Pts',(-0.0186930419256689,0.00630680263716667,
0.0369945249554624));
#3139=CARTESIAN_POINT('Ctrl Pts',(-0.0178699039726617,0.00835423048181351,
0.0369305859414338));
#3140=CARTESIAN_POINT('Ctrl Pts',(-0.016737096780373,0.0102121671156476,
0.0368650692903326));
#3141=CARTESIAN_POINT('Ctrl Pts',(-0.016331076860983,0.0108780873953177,
0.0368415868605071));
#3142=CARTESIAN_POINT('Ctrl Pts',(-0.0158857568168288,0.0115200423522278,
0.036818487454283));
#3143=CARTESIAN_POINT('Ctrl Pts',(-0.0154032554284631,0.0121327646207053,
0.0367955975105954));
#3144=CARTESIAN_POINT('Ctrl Pts',(-0.0145395641377822,0.0132295550127135,
0.036754623856459));
#3145=CARTESIAN_POINT('Ctrl Pts',(-0.0135566734798403,0.0142326827260632,
0.0367143224147347));
#3146=CARTESIAN_POINT('Ctrl Pts',(-0.0124798930695334,0.0151213961422026,
0.0366737017364586));
#3147=CARTESIAN_POINT('Ctrl Pts',(-0.0110608702440926,0.0162925770168786,
0.0366201702372718));
#3148=CARTESIAN_POINT('Ctrl Pts',(-0.00947642300202693,0.0172652259259186,
0.0365647515252648));
#3149=CARTESIAN_POINT('Ctrl Pts',(-0.00778768578524981,0.0179961414096674,
0.0365106416602911));
#3150=CARTESIAN_POINT('Ctrl Pts',(-0.00747909898921453,0.0181297032599433,
0.0365007540414832));
#3151=CARTESIAN_POINT('Ctrl Pts',(-0.00716702320555717,0.0182552013065138,
0.0364909101036222));
#3152=CARTESIAN_POINT('Ctrl Pts',(-0.0068519089258645,0.0183725837606656,
0.0364811293868613));
#3153=CARTESIAN_POINT('Ctrl Pts',(-0.00481233586020978,0.0191323401642851,
0.0364178238251848));
#3154=CARTESIAN_POINT('Ctrl Pts',(-0.00264505843117736,0.0195484044901934,
0.0363536888080246));
#3155=CARTESIAN_POINT('Ctrl Pts',(-0.000469605098465553,0.0196011777262554,
0.0362881051239493));
#3156=CARTESIAN_POINT('Ctrl Pts',(0.000254055203600869,0.0196187326401556,
0.0362662888395386));
#3157=CARTESIAN_POINT('Ctrl Pts',(0.000978648049709691,0.0195966139620973,
0.0362448165134609));
#3158=CARTESIAN_POINT('Ctrl Pts',(0.00169973719358679,0.0195339222676124,
0.0362235378302342));
#3159=CARTESIAN_POINT('Ctrl Pts',(0.00314637201736457,0.0194081514261381,
0.0361808489554657));
#3160=CARTESIAN_POINT('Ctrl Pts',(0.00457896260475227,0.0191190259002791,
0.0361389405913275));
#3161=CARTESIAN_POINT('Ctrl Pts',(0.00596241157208769,0.0186774551382545,
0.0360966044373095));
#3162=CARTESIAN_POINT('Ctrl Pts',(0.00766179927221682,0.0181350427042299,
0.0360445999607385));
#3163=CARTESIAN_POINT('Ctrl Pts',(0.00928851092760825,0.0173611238732086,
0.0359910073332504));
#3164=CARTESIAN_POINT('Ctrl Pts',(0.0107789532324344,0.0163805562952121,
0.035938589759637));
#3165=CARTESIAN_POINT('Ctrl Pts',(0.0111066659340885,0.0161649528806424,
0.0359270643858554));
#3166=CARTESIAN_POINT('Ctrl Pts',(0.0114278030997781,0.0159393581098209,
0.0359155957946646));
#3167=CARTESIAN_POINT('Ctrl Pts',(0.0117419018130918,0.0157043245369827,
0.0359042134402418));
#3168=CARTESIAN_POINT('Ctrl Pts',(0.0134845262071352,0.0144003547335849,
0.0358410639664041));
#3169=CARTESIAN_POINT('Ctrl Pts',(0.0150075645456347,0.0128031130915791,
0.0357767790095225));
#3170=CARTESIAN_POINT('Ctrl Pts',(0.0162291930991448,0.0110022175345169,
0.0357111608178193));
#3171=CARTESIAN_POINT('Ctrl Pts',(0.0166040828922576,0.0104495639796658,
0.0356910240993042));
#3172=CARTESIAN_POINT('Ctrl Pts',(0.016950965819413,0.00987796733664195,
0.0356711873787209));
#3173=CARTESIAN_POINT('Ctrl Pts',(0.01726734283445,0.00928994314390172,
0.0356515248156335));
#3174=CARTESIAN_POINT('Ctrl Pts',(0.0179819226561791,0.00796181182320029,
0.0356071142859241));
#3175=CARTESIAN_POINT('Ctrl Pts',(0.0185408669916376,0.00654977391755779,
0.0355635933893954));
#3176=CARTESIAN_POINT('Ctrl Pts',(0.018932780652234,0.00509332387973534,
0.0355195190385921));
#3177=CARTESIAN_POINT('Ctrl Pts',(0.0193817391001332,0.0034248810205906,
0.0354690294687753));
#3178=CARTESIAN_POINT('Ctrl Pts',(0.0196113951263638,0.00169630159133052,
0.03541722777441));
#3179=CARTESIAN_POINT('Ctrl Pts',(0.0196087888948066,-3.1713488292208E-5,
0.0353664869210753));
#3180=CARTESIAN_POINT('Ctrl Pts',(0.019608112760501,-0.000480012210118488,
0.0353533232282566));
#3181=CARTESIAN_POINT('Ctrl Pts',(0.0195918121582309,-0.000928285093756212,
0.0353402309011583));
#3182=CARTESIAN_POINT('Ctrl Pts',(0.0195601955479149,-0.00137550052680386,
0.0353272515162976));
#3183=CARTESIAN_POINT('Ctrl Pts',(0.0194067093521357,-0.00354655538771809,
0.0352642417127195));
#3184=CARTESIAN_POINT('Ctrl Pts',(0.0188880840766643,-0.00569187335568313,
0.0351998518463814));
#3185=CARTESIAN_POINT('Ctrl Pts',(0.0180347135629564,-0.0076937676697773,
0.0351342330318922));
#3186=CARTESIAN_POINT('Ctrl Pts',(0.017794824673241,-0.00825651526489753,
0.0351157870880737));
#3187=CARTESIAN_POINT('Ctrl Pts',(0.0175288222665878,-0.00880807405994243,
0.0350975950292822));
#3188=CARTESIAN_POINT('Ctrl Pts',(0.0172372655173129,-0.00934578150358867,
0.0350795551629515));
#3189=CARTESIAN_POINT('Ctrl Pts',(0.0164916507110442,-0.0107208916062379,
0.0350334207775437));
#3190=CARTESIAN_POINT('Ctrl Pts',(0.0155787987337212,-0.0120054788488912,
0.0349882828982031));
#3191=CARTESIAN_POINT('Ctrl Pts',(0.0145284952564209,-0.0131647514729635,
0.0349424490200581));
#3192=CARTESIAN_POINT('Ctrl Pts',(0.013406061437645,-0.0144036379724962,
0.034893467467595));
#3193=CARTESIAN_POINT('Ctrl Pts',(0.0121253517291129,-0.015500471849276,
0.0348434260544983));
#3194=CARTESIAN_POINT('Ctrl Pts',(0.0107258105854589,-0.0164151809485208,
0.0347943467022485));
#3195=CARTESIAN_POINT('Ctrl Pts',(0.0103036561499247,-0.0166910917391542,
0.0347795425170773));
#3196=CARTESIAN_POINT('Ctrl Pts',(0.00987068395919603,-0.0169504465591432,
0.0347648258201143));
#3197=CARTESIAN_POINT('Ctrl Pts',(0.00942836267344703,-0.0171928033895933,
0.0347502523283253));
#3198=CARTESIAN_POINT('',(-0.00935549009551333,-0.0172323276550561,0.0341732246591112));
#3199=CARTESIAN_POINT('Ctrl Pts',(0.00942836267344703,-0.0171928033895933,
0.0347502523283253));
#3200=CARTESIAN_POINT('Ctrl Pts',(0.00751964239715693,-0.0182386300574058,
0.0346873642870527));
#3201=CARTESIAN_POINT('Ctrl Pts',(0.00543498407658185,-0.0189638761452902,
0.0346229048811093));
#3202=CARTESIAN_POINT('Ctrl Pts',(0.00328968770149122,-0.0193295825897455,
0.0345573176615088));
#3203=CARTESIAN_POINT('Ctrl Pts',(0.00274190692438338,-0.0194229622097659,
0.0345405705963768));
#3204=CARTESIAN_POINT('Ctrl Pts',(0.00219023289740861,-0.0194931905193052,
0.0345240318482883));
#3205=CARTESIAN_POINT('Ctrl Pts',(0.00163656081908976,-0.0195395229915449,
0.0345076222214712));
#3206=CARTESIAN_POINT('Ctrl Pts',(2.18641772107256E-5,-0.0196746442849328,
0.0344597661522314));
#3207=CARTESIAN_POINT('Ctrl Pts',(-0.00160997023090912,-0.0196064711346876,
0.0344130093359362));
#3208=CARTESIAN_POINT('Ctrl Pts',(-0.00320849668830475,-0.0193414198820106,
0.0343653970996728));
#3209=CARTESIAN_POINT('Ctrl Pts',(-0.00480241514366161,-0.0190771326809431,
0.0343179221131126));
#3210=CARTESIAN_POINT('Ctrl Pts',(-0.00636475501819348,-0.0186169028098796,
0.034269614946044));
#3211=CARTESIAN_POINT('Ctrl Pts',(-0.00784571878000828,-0.0179705438173172,
0.0342221828334826));
#3212=CARTESIAN_POINT('Ctrl Pts',(-0.00835928400780583,-0.0177464009234711,
0.0342057344339197));
#3213=CARTESIAN_POINT('Ctrl Pts',(-0.0088630796315913,-0.0174998793443491,
0.0341893912005714));
#3214=CARTESIAN_POINT('Ctrl Pts',(-0.00935549009551333,-0.0172323276550561,
0.0341732246591112));
#3215=CARTESIAN_POINT('',(-0.0195535930666655,-0.00145810988887549,0.033596176679629));
#3216=CARTESIAN_POINT('Ctrl Pts',(-0.00935549009551333,-0.0172323276550561,
0.0341732246591112));
#3217=CARTESIAN_POINT('Ctrl Pts',(-0.011267860505194,-0.0161932393920068,
0.0341104387969484));
#3218=CARTESIAN_POINT('Ctrl Pts',(-0.0130061826113045,-0.0148329792843278,
0.034045935084266));
#3219=CARTESIAN_POINT('Ctrl Pts',(-0.0144746747844227,-0.0132268122587506,
0.0339804098492962));
#3220=CARTESIAN_POINT('Ctrl Pts',(-0.0148118057379715,-0.0128580744262964,
0.0339653668103538));
#3221=CARTESIAN_POINT('Ctrl Pts',(-0.0151348738797624,-0.0124765441838864,
0.0339504891311282));
#3222=CARTESIAN_POINT('Ctrl Pts',(-0.0154426720091147,-0.0120830750815166,
0.0339357175849297));
#3223=CARTESIAN_POINT('Ctrl Pts',(-0.0164755966437098,-0.010762651433572,
0.0338861464780763));
#3224=CARTESIAN_POINT('Ctrl Pts',(-0.0173365982180838,-0.00930759410384242,
0.0338377715497852));
#3225=CARTESIAN_POINT('Ctrl Pts',(-0.0180009608450408,-0.00776846033455091,
0.0337883652241741));
#3226=CARTESIAN_POINT('Ctrl Pts',(-0.0186190473131067,-0.00633653488188113,
0.0337424002946944));
#3227=CARTESIAN_POINT('Ctrl Pts',(-0.0190677940684571,-0.00483064842136747,
0.0336958059230268));
#3228=CARTESIAN_POINT('Ctrl Pts',(-0.0193299175316098,-0.00329304651911457,
0.0336500083357876));
#3229=CARTESIAN_POINT('Ctrl Pts',(-0.0194335001675341,-0.00268543644055838,
0.0336319106243193));
#3230=CARTESIAN_POINT('Ctrl Pts',(-0.0195079536636962,-0.00207286295304618,
0.033613937249792));
#3231=CARTESIAN_POINT('Ctrl Pts',(-0.0195535930666655,-0.00145810988887549,
0.033596176679629));
#3232=CARTESIAN_POINT('',(-0.0118075259349958,0.0156538036564428,0.0330191159244895));
#3233=CARTESIAN_POINT('Ctrl Pts',(-0.0195535930666655,-0.00145810988887549,
0.033596176679629));
#3234=CARTESIAN_POINT('Ctrl Pts',(-0.0197147263287721,0.000712320926939389,
0.0335334716830459));
#3235=CARTESIAN_POINT('Ctrl Pts',(-0.0195120044994538,0.002910301940901,
0.0334689386883337));
#3236=CARTESIAN_POINT('Ctrl Pts',(-0.0189560059189838,0.00501441563123268,
0.0334035039992185));
#3237=CARTESIAN_POINT('Ctrl Pts',(-0.0188426846707185,0.00544326706764969,
0.0333901673812651));
#3238=CARTESIAN_POINT('Ctrl Pts',(-0.0187148597462632,0.00586824405960844,
0.0333769572511031));
#3239=CARTESIAN_POINT('Ctrl Pts',(-0.0185725669907729,0.00628831338994723,
0.0333638313272108));
#3240=CARTESIAN_POINT('Ctrl Pts',(-0.01801671556523,0.00792926928605729,
0.0333125563098568));
#3241=CARTESIAN_POINT('Ctrl Pts',(-0.0172399418254807,0.00949550044835899,
0.0332625670418143));
#3242=CARTESIAN_POINT('Ctrl Pts',(-0.0162739052747512,0.0109336035174971,
0.0332113545618473));
#3243=CARTESIAN_POINT('Ctrl Pts',(-0.0154354883508984,0.0121817239436855,
0.0331669075790862));
#3244=CARTESIAN_POINT('Ctrl Pts',(-0.0144542262493809,0.0133347228660188,
0.0331220090471875));
#3245=CARTESIAN_POINT('Ctrl Pts',(-0.013353190047627,0.0143588426582027,
0.0330778353255122));
#3246=CARTESIAN_POINT('Ctrl Pts',(-0.0128608383309943,0.0148167995690799,
0.0330580821078956));
#3247=CARTESIAN_POINT('Ctrl Pts',(-0.0123445358460912,0.015249002675331,
0.0330384737107835));
#3248=CARTESIAN_POINT('Ctrl Pts',(-0.0118075259349958,0.0156538036564428,
0.0330191159244895));
#3249=CARTESIAN_POINT('',(0.0133244554532974,-0.014385589346921,0.0276332994935119));
#3250=CARTESIAN_POINT('Ctrl Pts',(-0.0118075259349958,0.0156538036564428,
0.0330191159244895));
#3251=CARTESIAN_POINT('Ctrl Pts',(-0.0100696116036608,0.0169638528973921,
0.0329564687116015));
#3252=CARTESIAN_POINT('Ctrl Pts',(-0.00811178729290629,0.0179832332106512,
0.0328919111971143));
#3253=CARTESIAN_POINT('Ctrl Pts',(-0.00604147032691317,0.0186543384800535,
0.032826593792788));
#3254=CARTESIAN_POINT('Ctrl Pts',(-0.00567283186770922,0.0187738347777412,
0.032814963444544));
#3255=CARTESIAN_POINT('Ctrl Pts',(-0.00530068340953547,0.0188823995242745,
0.0328034257522573));
#3256=CARTESIAN_POINT('Ctrl Pts',(-0.00492561386803745,0.0189796750087097,
0.0327919521678389));
#3257=CARTESIAN_POINT('Ctrl Pts',(-0.00319424872860866,0.0194287100916429,
0.0327389887520231));
#3258=CARTESIAN_POINT('Ctrl Pts',(-0.00140038544363246,0.019637159875015,
0.0326873919732203));
#3259=CARTESIAN_POINT('Ctrl Pts',(0.000387761405703148,0.0196019120175956,
0.0326343654973865));
#3260=CARTESIAN_POINT('Ctrl Pts',(0.00183500913456322,0.0195733839458568,
0.0325914481907075));
#3261=CARTESIAN_POINT('Ctrl Pts',(0.00327971728867905,0.0193859141595098,
0.0325482328802632));
#3262=CARTESIAN_POINT('Ctrl Pts',(0.00468541334678558,0.0190401065055911,
0.0325056748252268));
#3263=CARTESIAN_POINT('Ctrl Pts',(0.00539277354598808,0.0188660926641557,
0.0324842591898093));
#3264=CARTESIAN_POINT('Ctrl Pts',(0.00609026836814678,0.0186519942925767,
0.0324630098418304));
#3265=CARTESIAN_POINT('Ctrl Pts',(0.00677387676027104,0.0184001012979485,
0.0324420492688097));
#3266=CARTESIAN_POINT('Ctrl Pts',(0.00881598061648988,0.0176476359075129,
0.0323794349599638));
#3267=CARTESIAN_POINT('Ctrl Pts',(0.0107328784072549,0.0165533047137376,
0.0323148473956198));
#3268=CARTESIAN_POINT('Ctrl Pts',(0.0124176077552504,0.0151754720491999,
0.032249672207334));
#3269=CARTESIAN_POINT('Ctrl Pts',(0.0126742020319455,0.014965619958486,
0.0322397456394158));
#3270=CARTESIAN_POINT('Ctrl Pts',(0.0129254486780642,0.014749265814327,
0.0322298834410448));
#3271=CARTESIAN_POINT('Ctrl Pts',(0.0131709584974374,0.0145265950521926,
0.0322200676418135));
#3272=CARTESIAN_POINT('Ctrl Pts',(0.0145374004458373,0.0132872691839264,
0.032165435530312));
#3273=CARTESIAN_POINT('Ctrl Pts',(0.0157262701333911,0.0118520130539962,
0.0321122411727654));
#3274=CARTESIAN_POINT('Ctrl Pts',(0.0166936787813257,0.0102815138950416,
0.0320573976289546));
#3275=CARTESIAN_POINT('Ctrl Pts',(0.0174234682750577,0.00909676762616437,
0.032016024996864));
#3276=CARTESIAN_POINT('Ctrl Pts',(0.0180285197989604,0.00783459502815517,
0.0319744844057268));
#3277=CARTESIAN_POINT('Ctrl Pts',(0.018491444907767,0.00652233595415165,
0.0319335365778369));
#3278=CARTESIAN_POINT('Ctrl Pts',(0.0187524287601337,0.00578252205786183,
0.0319104513710389));
#3279=CARTESIAN_POINT('Ctrl Pts',(0.0189682543776123,0.00502678504114376,
0.0318875543969957));
#3280=CARTESIAN_POINT('Ctrl Pts',(0.0191385443736167,0.00426089544610408,
0.0318649829067907));
#3281=CARTESIAN_POINT('Ctrl Pts',(0.0196108895129342,0.00213649450677089,
0.0318023748033455));
#3282=CARTESIAN_POINT('Ctrl Pts',(0.0197283991147407,-6.75814660473609E-5,
0.0317377413596985));
#3283=CARTESIAN_POINT('Ctrl Pts',(0.0194814293146149,-0.00222995426927856,
0.0316727315344634));
#3284=CARTESIAN_POINT('Ctrl Pts',(0.0194501737125515,-0.00250361632762012,
0.0316645041267936));
#3285=CARTESIAN_POINT('Ctrl Pts',(0.0194131314405213,-0.00277660190000449,
0.0316563184736665));
#3286=CARTESIAN_POINT('Ctrl Pts',(0.0193702690984928,-0.00304866595455709,
0.0316481642690002));
#3287=CARTESIAN_POINT('Ctrl Pts',(0.0190744496252673,-0.00492634788915109,
0.0315918870705365));
#3288=CARTESIAN_POINT('Ctrl Pts',(0.0185012548871381,-0.00676043181086817,
0.0315371081515917));
#3289=CARTESIAN_POINT('Ctrl Pts',(0.0176798731812602,-0.00847437722729321,
0.0314804497710739));
#3290=CARTESIAN_POINT('Ctrl Pts',(0.0171027400903931,-0.0096786585117196,
0.0314406395025498));
#3291=CARTESIAN_POINT('Ctrl Pts',(0.0164035302718891,-0.010824901470351,
0.0314007689642307));
#3292=CARTESIAN_POINT('Ctrl Pts',(0.0155939554612617,-0.0118869631424314,
0.0313614288688924));
#3293=CARTESIAN_POINT('Ctrl Pts',(0.0150843894618955,-0.0125554504893916,
0.0313366672597945));
#3294=CARTESIAN_POINT('Ctrl Pts',(0.0145311060168041,-0.0131905996586386,
0.0313121156078098));
#3295=CARTESIAN_POINT('Ctrl Pts',(0.0139397792648865,-0.0137881116088019,
0.0312879223303189));
#3296=CARTESIAN_POINT('Ctrl Pts',(0.0124089800132375,-0.0153349228146121,
0.0312252918963702));
#3297=CARTESIAN_POINT('Ctrl Pts',(0.0106194184177678,-0.0166267423659857,
0.0311605864521882));
#3298=CARTESIAN_POINT('Ctrl Pts',(0.0086673516729619,-0.0175892246012253,
0.031095763391555));
#3299=CARTESIAN_POINT('Ctrl Pts',(0.0084705644279592,-0.0176862521377789,
0.0310892285988546));
#3300=CARTESIAN_POINT('Ctrl Pts',(0.00827214672269853,-0.01777995207607,
0.0310827184322405));
#3301=CARTESIAN_POINT('Ctrl Pts',(0.00807219288784328,-0.0178702424483684,
0.0310762277149056));
#3302=CARTESIAN_POINT('Ctrl Pts',(0.00628866841590076,-0.0186756037893582,
0.0310183325851844));
#3303=CARTESIAN_POINT('Ctrl Pts',(0.00438255824337893,-0.0192097445421304,
0.0309619851387442));
#3304=CARTESIAN_POINT('Ctrl Pts',(0.00244114782030728,-0.0194535251722493,
0.0309035199778044));
#3305=CARTESIAN_POINT('Ctrl Pts',(0.00117173458894641,-0.019612923903061,
0.0308652918690085));
#3306=CARTESIAN_POINT('Ctrl Pts',(-0.000113476528065494,-0.0196493045405216,
0.0308270902138043));
#3307=CARTESIAN_POINT('Ctrl Pts',(-0.00138961531908243,-0.019558599692987,
0.0307893583657696));
#3308=CARTESIAN_POINT('Ctrl Pts',(-0.00228398071858192,-0.0194950303713953,
0.0307629144871107));
#3309=CARTESIAN_POINT('Ctrl Pts',(-0.00317389383450933,-0.019369051623929,
0.0307367011629558));
#3310=CARTESIAN_POINT('Ctrl Pts',(-0.00405119753595876,-0.0191835415868891,
0.030710872297773));
#3311=CARTESIAN_POINT('Ctrl Pts',(-0.00618029528662888,-0.0187333337490153,
0.0306481891258313));
#3312=CARTESIAN_POINT('Ctrl Pts',(-0.0082350540049408,-0.0179278840610671,
0.0305833752525278));
#3313=CARTESIAN_POINT('Ctrl Pts',(-0.0101007895594342,-0.0168071583700837,
0.0305187587233168));
#3314=CARTESIAN_POINT('Ctrl Pts',(-0.0102408410829279,-0.0167230310455748,
0.0305139082806391));
#3315=CARTESIAN_POINT('Ctrl Pts',(-0.0103798280441558,-0.0166371404410613,
0.0305090703930551));
#3316=CARTESIAN_POINT('Ctrl Pts',(-0.01051770081052,-0.0165495005974896,
0.0305042429479773));
#3317=CARTESIAN_POINT('Ctrl Pts',(-0.0122165386759657,-0.0154696217446341,
0.0304447602328065));
#3318=CARTESIAN_POINT('Ctrl Pts',(-0.0137464877383688,-0.0141238532894562,
0.0303868633369407));
#3319=CARTESIAN_POINT('Ctrl Pts',(-0.0150380838939992,-0.0125802188886752,
0.0303266055866724));
#3320=CARTESIAN_POINT('Ctrl Pts',(-0.0158231180599565,-0.011641995482638,
0.0302899808316992));
#3321=CARTESIAN_POINT('Ctrl Pts',(-0.0165213796558046,-0.0106307916217337,
0.030253449710752));
#3322=CARTESIAN_POINT('Ctrl Pts',(-0.0171179102788642,-0.00956280689628903,
0.0302173295166688));
#3323=CARTESIAN_POINT('Ctrl Pts',(-0.0175824880154777,-0.00873106095181413,
0.0301891991284464));
#3324=CARTESIAN_POINT('Ctrl Pts',(-0.017985371778643,-0.00786488095368964,
0.0301613177805569));
#3325=CARTESIAN_POINT('Ctrl Pts',(-0.0183240492051594,-0.006974350402018,
0.0301338367960669));
#3326=CARTESIAN_POINT('Ctrl Pts',(-0.0190975977852716,-0.00494035406846323,
0.0300710694697914));
#3327=CARTESIAN_POINT('Ctrl Pts',(-0.0195324632335666,-0.00277678313857928,
0.0300061030812784));
#3328=CARTESIAN_POINT('Ctrl Pts',(-0.019599616185088,-0.000601348249217369,
0.0299417114602335));
#3329=CARTESIAN_POINT('Ctrl Pts',(-0.0196029282578042,-0.00049405291252922,
0.0299385355800021));
#3330=CARTESIAN_POINT('Ctrl Pts',(-0.0196053492075904,-0.000386731809672496,
0.0299353646229695));
#3331=CARTESIAN_POINT('Ctrl Pts',(-0.0196068746597415,-0.000279398895474106,
0.0299321980002151));
#3332=CARTESIAN_POINT('Ctrl Pts',(-0.0196362780618538,0.00178946497139279,
0.0298711606991648));
#3333=CARTESIAN_POINT('Ctrl Pts',(-0.0193328665902642,0.00386315851493485,
0.0298117343400471));
#3334=CARTESIAN_POINT('Ctrl Pts',(-0.0187170952035637,0.00583817048147129,
0.0297497030431479));
#3335=CARTESIAN_POINT('Ctrl Pts',(-0.0183696539947371,0.00695254597848383,
0.0297147026692345));
#3336=CARTESIAN_POINT('Ctrl Pts',(-0.0179235901607859,0.00803642449173991,
0.0296798451126195));
#3337=CARTESIAN_POINT('Ctrl Pts',(-0.017383491467519,0.00907118490169445,
0.0296453425257546));
#3338=CARTESIAN_POINT('Ctrl Pts',(-0.0169167105358901,0.00996547780444116,
0.0296155236244293));
#3339=CARTESIAN_POINT('Ctrl Pts',(-0.0163797005274992,0.0108230834320331,
0.0295859696810973));
#3340=CARTESIAN_POINT('Ctrl Pts',(-0.0157808232801549,0.0116349002965423,
0.0295568192342246));
#3341=CARTESIAN_POINT('Ctrl Pts',(-0.0144890025194817,0.013386046936506,
0.0294939396497687));
#3342=CARTESIAN_POINT('Ctrl Pts',(-0.0129051998639925,0.0149226113663961,
0.029428780606409));
#3343=CARTESIAN_POINT('Ctrl Pts',(-0.0111121242379047,0.016156265891811,
0.0293646303375598));
#3344=CARTESIAN_POINT('Ctrl Pts',(-0.0110698482883134,0.0161853521811848,
0.0293631178450064));
#3345=CARTESIAN_POINT('Ctrl Pts',(-0.0110274568287236,0.0162142699969177,
0.0293616063530919));
#3346=CARTESIAN_POINT('Ctrl Pts',(-0.0109849508729354,0.0162430181056118,
0.0293600957992594));
#3347=CARTESIAN_POINT('Ctrl Pts',(-0.00922462580956848,0.0174335810589703,
0.029297538312391));
#3348=CARTESIAN_POINT('Ctrl Pts',(-0.00726747210695126,0.0183332590072903,
0.0292365907138252));
#3349=CARTESIAN_POINT('Ctrl Pts',(-0.00521938804239699,0.0188992216583652,
0.0291728064789295));
#3350=CARTESIAN_POINT('Ctrl Pts',(-0.00414829752527036,0.0191952042496589,
0.029139449113223));
#3351=CARTESIAN_POINT('Ctrl Pts',(-0.00305209046282182,0.0194010554366396,
0.0291062695909141));
#3352=CARTESIAN_POINT('Ctrl Pts',(-0.00194637471695094,0.0195112131853049,
0.0290733935057622));
#3353=CARTESIAN_POINT('Ctrl Pts',(-0.000886744733500617,0.0196167796058168,
0.0290418876818689));
#3354=CARTESIAN_POINT('Ctrl Pts',(0.000181611165928432,0.0196344665193408,
0.0290106603837753));
#3355=CARTESIAN_POINT('Ctrl Pts',(0.00124431013592485,0.0195665844857483,
0.0289798238706971));
#3356=CARTESIAN_POINT('Ctrl Pts',(0.00341121961758841,0.0194281687853672,
0.0289169462972196));
#3357=CARTESIAN_POINT('Ctrl Pts',(0.00555571822592546,0.0189298898820378,
0.0288517084914974));
#3358=CARTESIAN_POINT('Ctrl Pts',(0.00755965519636027,0.0180928574201705,
0.0287879441703885));
#3359=CARTESIAN_POINT('Ctrl Pts',(0.00756400883010223,0.0180910389334502,
0.0287878056398339));
#3360=CARTESIAN_POINT('Ctrl Pts',(0.00756836180213058,0.0180892188466568,
0.0287876671162347));
#3361=CARTESIAN_POINT('Ctrl Pts',(0.00757271411148971,0.0180873971605514,
0.0287875285996301));
#3362=CARTESIAN_POINT('Ctrl Pts',(0.00958039379023409,0.0172470703655197,
0.0287236321829968));
#3363=CARTESIAN_POINT('Ctrl Pts',(0.0114458378182805,0.0160668390291114,
0.028661271579065));
#3364=CARTESIAN_POINT('Ctrl Pts',(0.0130684846651171,0.0146166420800575,
0.0285959045957967));
#3365=CARTESIAN_POINT('Ctrl Pts',(0.0138552488500825,0.0139134927639349,
0.0285642104527274));
#3366=CARTESIAN_POINT('Ctrl Pts',(0.0145859276956259,0.0131473097216263,
0.0285327295979799));
#3367=CARTESIAN_POINT('Ctrl Pts',(0.0152491220675126,0.0123266421515607,
0.0285014997709641));
#3368=CARTESIAN_POINT('Ctrl Pts',(0.015953720328979,0.0114547394822646,
0.0284683202345356));
#3369=CARTESIAN_POINT('Ctrl Pts',(0.0165821374512737,0.0105213426895597,
0.0284354239886524));
#3370=CARTESIAN_POINT('Ctrl Pts',(0.0171273264433002,0.0095420167081536,
0.0284028581002253));
#3371=CARTESIAN_POINT('Ctrl Pts',(0.0181561306584848,0.00769397004461914,
0.0283414043222236));
#3372=CARTESIAN_POINT('Ctrl Pts',(0.0188862145793216,0.00567926582796746,
0.0282774516885855));
#3373=CARTESIAN_POINT('Ctrl Pts',(0.019275294389583,0.00359932918667354,
0.0282157283557037));
#3374=CARTESIAN_POINT('Ctrl Pts',(0.0192864649399881,0.00353961383656197,
0.0282139562678623));
#3375=CARTESIAN_POINT('Ctrl Pts',(0.0192973543530647,0.0034798442685479,
0.0282121860180191));
#3376=CARTESIAN_POINT('Ctrl Pts',(0.0193079628882189,0.0034200230430296,
0.0282104177185179));
#3377=CARTESIAN_POINT('Ctrl Pts',(0.0196880757624809,0.00127657744538278,
0.0281470580372635));
#3378=CARTESIAN_POINT('Ctrl Pts',(0.0197063999325005,-0.000931433208880711,
0.0280857122538488));
#3379=CARTESIAN_POINT('Ctrl Pts',(0.0193644549219233,-0.00307996404227986,
0.0280196461220909));
#3380=CARTESIAN_POINT('Ctrl Pts',(0.0192073955233865,-0.00406680973381832,
0.027989301164286));
#3381=CARTESIAN_POINT('Ctrl Pts',(0.0189757954983888,-0.00504169292297838,
0.0279593548283642));
#3382=CARTESIAN_POINT('Ctrl Pts',(0.0186701656688629,-0.0059929122767799,
0.0279296530661501));
#3383=CARTESIAN_POINT('Ctrl Pts',(0.0176806876872065,-0.00907248931862857,
0.0278334934740942));
#3384=CARTESIAN_POINT('Ctrl Pts',(0.0159146695901127,-0.0119047650127615,
0.0277398990940061));
#3385=CARTESIAN_POINT('Ctrl Pts',(0.0135794777775347,-0.0141453392886807,
0.0276437223289327));
#3386=CARTESIAN_POINT('Ctrl Pts',(0.0134952051422596,-0.0142261973568463,
0.0276402514922326));
#3387=CARTESIAN_POINT('Ctrl Pts',(0.0134101922389739,-0.0143062839410994,
0.0276367772939433));
#3388=CARTESIAN_POINT('Ctrl Pts',(0.0133244554532974,-0.014385589346921,
0.0276332994935119));
#3389=CARTESIAN_POINT('',(0.0133009376867385,-0.0144066909807162,0.0276328476214291));
#3390=CARTESIAN_POINT('',(0.0133009376867473,-0.0144066909807251,0.0276328476218111));
#3391=CARTESIAN_POINT('',(0.0145938742278516,-0.0127212577583536,0.0273842848323553));
#3392=CARTESIAN_POINT('Ctrl Pts',(0.0145957497829682,-0.0127225322920336,
0.0273873020234994));
#3393=CARTESIAN_POINT('Ctrl Pts',(0.0141717910017048,-0.0132498223069086,
0.027414182502446));
#3394=CARTESIAN_POINT('Ctrl Pts',(0.0138056044887295,-0.0136611439579612,
0.0274433414708939));
#3395=CARTESIAN_POINT('Ctrl Pts',(0.0133917422861154,-0.0141408624440509,
0.02749916358402));
#3396=CARTESIAN_POINT('Ctrl Pts',(0.0132729025724666,-0.0142837855097802,
0.0275234280366423));
#3397=CARTESIAN_POINT('Ctrl Pts',(0.013217031311369,-0.014380286478024,
0.0275565698626609));
#3398=CARTESIAN_POINT('Ctrl Pts',(0.0132100712078151,-0.0143949772260747,
0.0275626879324056));
#3399=CARTESIAN_POINT('Ctrl Pts',(0.0132058786496402,-0.01441132297507,
0.0275719036951448));
#3400=CARTESIAN_POINT('Ctrl Pts',(0.0132051517517684,-0.0144162233205469,
0.0275750261161706));
#3401=CARTESIAN_POINT('Ctrl Pts',(0.0132059612382419,-0.0144233096218789,
0.0275807988834462));
#3402=CARTESIAN_POINT('Ctrl Pts',(0.013206784579703,-0.0144258185818833,
0.0275832054546278));
#3403=CARTESIAN_POINT('Ctrl Pts',(0.0132096197279784,-0.0144297426317441,
0.0275880142285643));
#3404=CARTESIAN_POINT('Ctrl Pts',(0.0132114070465501,-0.0144311226391781,
0.0275902389681903));
#3405=CARTESIAN_POINT('Ctrl Pts',(0.0132162367562348,-0.0144332767792564,
0.0275950891984222));
#3406=CARTESIAN_POINT('Ctrl Pts',(0.0132193556315522,-0.0144337880291496,
0.027597572512294));
#3407=CARTESIAN_POINT('Ctrl Pts',(0.0132284044461869,-0.0144340391678805,
0.0276038700770026));
#3408=CARTESIAN_POINT('Ctrl Pts',(0.0132350183940024,-0.0144328594511923,
0.0276074695116642));
#3409=CARTESIAN_POINT('Ctrl Pts',(0.0132635558502445,-0.0144255497908637,
0.0276213768772549));
#3410=CARTESIAN_POINT('Ctrl Pts',(0.0132850948098723,-0.0144147335148497,
0.0276280098234156));
#3411=CARTESIAN_POINT('Ctrl Pts',(0.0133009376865958,-0.0144066909805331,
0.0276328476215924));
#3412=CARTESIAN_POINT('Ctrl Pts',(0.0145949145787824,-0.0127220281732121,
0.0273855939929146));
#3413=CARTESIAN_POINT('Ctrl Pts',(0.0150697721221297,-0.0121532319586515,
0.0273802118180708));
#3414=CARTESIAN_POINT('Ctrl Pts',(0.0156195606897343,-0.0114321629979828,
0.0273736891399951));
#3415=CARTESIAN_POINT('Ctrl Pts',(0.0161859209870468,-0.010526789229352,
0.0273656240678063));
#3416=CARTESIAN_POINT('Ctrl Pts',(0.0167522812877374,-0.00962141545532092,
0.0273575589955694));
#3417=CARTESIAN_POINT('Ctrl Pts',(0.0173350293048796,-0.00853179389591688,
0.0273479048292147));
#3418=CARTESIAN_POINT('Ctrl Pts',(0.0178436851403766,-0.00723604599114879,
0.0273356744457753));
#3419=CARTESIAN_POINT('Ctrl Pts',(0.0181423558233614,-0.00647521345038969,
0.0273284930537218));
#3420=CARTESIAN_POINT('Ctrl Pts',(0.0184147761866052,-0.00564398015619592,
0.0273207089014965));
#3421=CARTESIAN_POINT('Ctrl Pts',(0.0186359671195098,-0.00474216469734415,
0.0273122160867869));
#3422=CARTESIAN_POINT('Ctrl Pts',(0.0187914789069947,-0.00410812906059373,
0.027306245078939));
#3423=CARTESIAN_POINT('Ctrl Pts',(0.0189214893056073,-0.00343925310921903,
0.027299924586088));
#3424=CARTESIAN_POINT('Ctrl Pts',(0.0190175334179914,-0.00273745310076555,
0.0272932381088645));
#3425=CARTESIAN_POINT('Ctrl Pts',(0.019055072537617,-0.00246315253390456,
0.0272906246798668));
#3426=CARTESIAN_POINT('Ctrl Pts',(0.0190874082617566,-0.00218388265914153,
0.0272879512252855));
#3427=CARTESIAN_POINT('Ctrl Pts',(0.0191140103766299,-0.00189983186122377,
0.0272852209202207));
#3428=CARTESIAN_POINT('Ctrl Pts',(0.0192522769838618,-0.000423455253698295,
0.0272710299425555));
#3429=CARTESIAN_POINT('Ctrl Pts',(0.0192368151594542,0.00118523426419356,
0.0272552526945554));
#3430=CARTESIAN_POINT('Ctrl Pts',(0.018984467820215,0.00287797496570837,
0.0272387652506771));
#3431=CARTESIAN_POINT('',(-0.0136061411233367,0.0141175457598719,0.027631941998959));
#3432=CARTESIAN_POINT('Ctrl Pts',(-0.0136061411233368,0.0141175457598718,
0.027631941998959));
#3433=CARTESIAN_POINT('Ctrl Pts',(-0.0131463927786351,0.01454747874005,
0.0276224656442119));
#3434=CARTESIAN_POINT('Ctrl Pts',(-0.0126633145345661,0.0149577935567521,
0.0276131549705763));
#3435=CARTESIAN_POINT('Ctrl Pts',(-0.0116424923703618,0.0157427507293763,
0.0275941572944854));
#3436=CARTESIAN_POINT('Ctrl Pts',(-0.0111038083418586,0.0161152885023391,
0.0275843519166113));
#3437=CARTESIAN_POINT('Ctrl Pts',(-0.00942275872871168,0.017157173892121,
0.0275546586305521));
#3438=CARTESIAN_POINT('Ctrl Pts',(-0.00822920527549956,0.0177391455637314,
0.0275351969034904));
#3439=CARTESIAN_POINT('Ctrl Pts',(-0.00575990263567271,0.0186494393272156,
0.0274997240573596));
#3440=CARTESIAN_POINT('Ctrl Pts',(-0.0044877128568321,0.0189793824376108,
0.0274837696231056));
#3441=CARTESIAN_POINT('Ctrl Pts',(-0.00190192340464955,0.0193771399442109,
0.0274513208175446));
#3442=CARTESIAN_POINT('Ctrl Pts',(-0.000593957670724008,0.0194438058135589,
0.0274341816060107));
#3443=CARTESIAN_POINT('Ctrl Pts',(0.000707691300353754,0.0193806000933377,
0.0274185166216658));
#3444=CARTESIAN_POINT('',(-0.0136255921792261,0.0140992233778146,0.0276331057576088));
#3445=CARTESIAN_POINT('Ctrl Pts',(-0.013625654204542,0.0140992732189544,
0.027632344486309));
#3446=CARTESIAN_POINT('Ctrl Pts',(-0.0136224034506405,0.0141023214621645,
0.0276322773872324));
#3447=CARTESIAN_POINT('Ctrl Pts',(-0.0136191516592344,0.0141053685989027,
0.0276322102904458));
#3448=CARTESIAN_POINT('Ctrl Pts',(-0.0136126470108177,0.0141114597139948,
0.0276320761221237));
#3449=CARTESIAN_POINT('Ctrl Pts',(-0.0136094079882172,0.0141144907560419,
0.0276320093357333));
#3450=CARTESIAN_POINT('Ctrl Pts',(-0.0136061411233366,0.014117545759872,
0.027631941998959));
#3451=CARTESIAN_POINT('',(-0.0124352333910351,0.0151598363241649,0.0348450272329597));
#3452=CARTESIAN_POINT('Ctrl Pts',(-0.0136255921792261,0.0140992233778146,
0.0276331057576088));
#3453=CARTESIAN_POINT('Ctrl Pts',(-0.0140684055453998,0.0136712519791704,
0.0276518536807475));
#3454=CARTESIAN_POINT('Ctrl Pts',(-0.0144913014132387,0.0132227229669885,
0.0276701979714934));
#3455=CARTESIAN_POINT('Ctrl Pts',(-0.0148919090096729,0.0127550790418121,
0.0276882999691545));
#3456=CARTESIAN_POINT('Ctrl Pts',(-0.0153199752670732,0.0122553816156325,
0.0277076427236585));
#3457=CARTESIAN_POINT('Ctrl Pts',(-0.0157225924447133,0.0117338576247226,
0.0277267088320001));
#3458=CARTESIAN_POINT('Ctrl Pts',(-0.0160980876515774,0.0111934012500777,
0.0277456951352124));
#3459=CARTESIAN_POINT('Ctrl Pts',(-0.0168263031536514,0.0101452688025347,
0.0277825161653441));
#3460=CARTESIAN_POINT('Ctrl Pts',(-0.0174525123507531,0.00902585250181672,
0.0278190347628215));
#3461=CARTESIAN_POINT('Ctrl Pts',(-0.0179642672301985,0.00785716270500459,
0.0278566914444756));
#3462=CARTESIAN_POINT('Ctrl Pts',(-0.0184875528154541,0.00666214034396775,
0.0278951965950655));
#3463=CARTESIAN_POINT('Ctrl Pts',(-0.0188929299687933,0.00541448750577891,
0.0279338285458422));
#3464=CARTESIAN_POINT('Ctrl Pts',(-0.0191682638261851,0.00413870287657393,
0.0279723818964929));
#3465=CARTESIAN_POINT('Ctrl Pts',(-0.0194309786499346,0.00292138969475567,
0.0280091682794575));
#3466=CARTESIAN_POINT('Ctrl Pts',(-0.0195753016097969,0.00167848834993966,
0.0280458831622965));
#3467=CARTESIAN_POINT('Ctrl Pts',(-0.0196023277718851,0.000433723501596596,
0.0280823480968819));
#3468=CARTESIAN_POINT('Ctrl Pts',(-0.0196344577746922,-0.00104611288585821,
0.0281256993669129));
#3469=CARTESIAN_POINT('Ctrl Pts',(-0.0194991769009729,-0.00253026169034082,
0.0281703358769227));
#3470=CARTESIAN_POINT('Ctrl Pts',(-0.0191994520070868,-0.00397973475881867,
0.0282146455726127));
#3471=CARTESIAN_POINT('Ctrl Pts',(-0.0190954314116614,-0.00448277956661307,
0.028230023410833));
#3472=CARTESIAN_POINT('Ctrl Pts',(-0.01897160784816,-0.0049816614586433,
0.0282453621221567));
#3473=CARTESIAN_POINT('Ctrl Pts',(-0.0188281096833641,-0.00547479493670525,
0.0282605945048722));
#3474=CARTESIAN_POINT('Ctrl Pts',(-0.0186727875108569,-0.00600856178492568,
0.028277082010334));
#3475=CARTESIAN_POINT('Ctrl Pts',(-0.0184944153607205,-0.00653559356425106,
0.0282934449426739));
#3476=CARTESIAN_POINT('Ctrl Pts',(-0.018294108738176,-0.00705418977602135,
0.0283095980818657));
#3477=CARTESIAN_POINT('Ctrl Pts',(-0.0173755175299201,-0.00943243326450615,
0.0283836751715739));
#3478=CARTESIAN_POINT('Ctrl Pts',(-0.0159893978625094,-0.0116300735126274,
0.0284601231890091));
#3479=CARTESIAN_POINT('Ctrl Pts',(-0.0142368328418977,-0.0134816132240949,
0.0285356346852707));
#3480=CARTESIAN_POINT('Ctrl Pts',(-0.0141450148618607,-0.0135786165502289,
0.0285395907798947));
#3481=CARTESIAN_POINT('Ctrl Pts',(-0.0140521994741323,-0.013674669967462,
0.0285435376978462));
#3482=CARTESIAN_POINT('Ctrl Pts',(-0.0139583997694283,-0.013769749012903,
0.0285474764817633));
#3483=CARTESIAN_POINT('Ctrl Pts',(-0.0130852646777839,-0.0146547928551689,
0.0285841406745484));
#3484=CARTESIAN_POINT('Ctrl Pts',(-0.0121268093314675,-0.0154554560944359,
0.0286201000672519));
#3485=CARTESIAN_POINT('Ctrl Pts',(-0.011101714095675,-0.0161595045197384,
0.0286561956164182));
#3486=CARTESIAN_POINT('Ctrl Pts',(-0.0101349438923655,-0.0168234945720805,
0.0286902374304738));
#3487=CARTESIAN_POINT('Ctrl Pts',(-0.00910889361408765,-0.0174015339188694,
0.0287243999650901));
#3488=CARTESIAN_POINT('Ctrl Pts',(-0.00803965145510463,-0.0178830057073967,
0.0287593896688293));
#3489=CARTESIAN_POINT('Ctrl Pts',(-0.00728929075099833,-0.0182208875494205,
0.0287839443485281));
#3490=CARTESIAN_POINT('Ctrl Pts',(-0.00651778713936361,-0.0185120720246317,
0.0288081309221009));
#3491=CARTESIAN_POINT('Ctrl Pts',(-0.00573075307596684,-0.0187528369985263,
0.0288321592800489));
#3492=CARTESIAN_POINT('Ctrl Pts',(-0.00407937611582548,-0.0192580168238854,
0.0288825762550576));
#3493=CARTESIAN_POINT('Ctrl Pts',(-0.00235947518272513,-0.0195411068731027,
0.0289322948410488));
#3494=CARTESIAN_POINT('Ctrl Pts',(-0.000633587000624709,-0.0195970935617791,
0.0289832573723658));
#3495=CARTESIAN_POINT('Ctrl Pts',(0.000877437118033295,-0.0196461102001635,
0.029027875334738));
#3496=CARTESIAN_POINT('Ctrl Pts',(0.00239517778493867,-0.0195217061074896,
0.0290729795585132));
#3497=CARTESIAN_POINT('Ctrl Pts',(0.00387737981908956,-0.0192224357526942,
0.0291177989593975));
#3498=CARTESIAN_POINT('Ctrl Pts',(0.00489500133641014,-0.0190169685184582,
0.0291485701941432));
#3499=CARTESIAN_POINT('Ctrl Pts',(0.00589587886830463,-0.018729107651394,
0.0291792074079037));
#3500=CARTESIAN_POINT('Ctrl Pts',(0.00686787761265775,-0.0183650386259498,
0.0292094612095386));
#3501=CARTESIAN_POINT('Ctrl Pts',(0.00814419777093734,-0.0178869838559421,
0.0292491871218564));
#3502=CARTESIAN_POINT('Ctrl Pts',(0.00937100195810802,-0.0172753199673074,
0.0292901397544873));
#3503=CARTESIAN_POINT('Ctrl Pts',(0.0105214647064907,-0.0165443851304986,
0.0293310032963138));
#3504=CARTESIAN_POINT('Ctrl Pts',(0.0112289226559112,-0.016094908898838,
0.0293561316523142));
#3505=CARTESIAN_POINT('Ctrl Pts',(0.0119075366413284,-0.0156003288000179,
0.0293812268563106));
#3506=CARTESIAN_POINT('Ctrl Pts',(0.0125512630351327,-0.0150638830122646,
0.0294059837415434));
#3507=CARTESIAN_POINT('Ctrl Pts',(0.0128191181518739,-0.0148406674497414,
0.0294162851031903));
#3508=CARTESIAN_POINT('Ctrl Pts',(0.0130809343870268,-0.014610202009507,
0.0294265278883469));
#3509=CARTESIAN_POINT('Ctrl Pts',(0.0133364398912792,-0.0143729030337828,
0.0294366901116767));
#3510=CARTESIAN_POINT('Ctrl Pts',(0.0152045510255017,-0.0126379076958659,
0.0295109905170886));
#3511=CARTESIAN_POINT('Ctrl Pts',(0.0167304230995,-0.010534970983369,0.0295861488437741));
#3512=CARTESIAN_POINT('Ctrl Pts',(0.0178003384567669,-0.00822092912147255,
0.0296621403339546));
#3513=CARTESIAN_POINT('Ctrl Pts',(0.0179433662673159,-0.00791158470578803,
0.029672298984718));
#3514=CARTESIAN_POINT('Ctrl Pts',(0.0180783176831871,-0.00759853007201583,
0.029682380904445));
#3515=CARTESIAN_POINT('Ctrl Pts',(0.018204900898902,-0.00728212741703797,
0.0296924063250058));
#3516=CARTESIAN_POINT('Ctrl Pts',(0.0185717465554902,-0.00636517378257599,
0.0297214605875905));
#3517=CARTESIAN_POINT('Ctrl Pts',(0.0188683170981265,-0.00542007858881922,
0.0297500403279555));
#3518=CARTESIAN_POINT('Ctrl Pts',(0.0190926157228537,-0.00445793196965334,
0.0297786379911791));
#3519=CARTESIAN_POINT('Ctrl Pts',(0.0193698805818441,-0.0032685825163717,
0.0298139887521157));
#3520=CARTESIAN_POINT('Ctrl Pts',(0.019536694558062,-0.00205315485301416,
0.0298493660113865));
#3521=CARTESIAN_POINT('Ctrl Pts',(0.0195892292247935,-0.000833262793629392,
0.029885702134156));
#3522=CARTESIAN_POINT('Ctrl Pts',(0.0196335470384108,0.000195828134033086,
0.0299163549890549));
#3523=CARTESIAN_POINT('Ctrl Pts',(0.0195977231616895,0.00122869362849541,
0.029946623398546));
#3524=CARTESIAN_POINT('Ctrl Pts',(0.0194796356833816,0.00225218916052487,
0.0299767519337077));
#3525=CARTESIAN_POINT('Ctrl Pts',(0.0193054257579338,0.0037621128449485,
0.0300211994055275));
#3526=CARTESIAN_POINT('Ctrl Pts',(0.0189521012680247,0.00525164225403173,
0.0300653418233694));
#3527=CARTESIAN_POINT('Ctrl Pts',(0.0184342273728761,0.00668035815820855,
0.0301099655134554));
#3528=CARTESIAN_POINT('Ctrl Pts',(0.0178484462487512,0.00829641723406441,
0.0301604405723183));
#3529=CARTESIAN_POINT('Ctrl Pts',(0.0170506317801475,0.00983704946893949,
0.0302121747069968));
#3530=CARTESIAN_POINT('Ctrl Pts',(0.0160644203743218,0.0112451301852782,
0.0302632470521134));
#3531=CARTESIAN_POINT('Ctrl Pts',(0.0155877449483934,0.0119257119259045,
0.0302879323596629));
#3532=CARTESIAN_POINT('Ctrl Pts',(0.0150670707943732,0.012575365808552,
0.0303124634268355));
#3533=CARTESIAN_POINT('Ctrl Pts',(0.0145078105208323,0.0131897722166785,
0.0303366236478171));
#3534=CARTESIAN_POINT('Ctrl Pts',(0.0136420735240079,0.0141408756362604,
0.0303740237603313));
#3535=CARTESIAN_POINT('Ctrl Pts',(0.0126820538089961,0.0150065127661899,
0.0304124434004553));
#3536=CARTESIAN_POINT('Ctrl Pts',(0.0116476107060055,0.0157708966230015,
0.030450933391133));
#3537=CARTESIAN_POINT('Ctrl Pts',(0.010745042231062,0.0164378340020796,
0.0304845165356155));
#3538=CARTESIAN_POINT('Ctrl Pts',(0.00978581415997318,0.0170277097665353,
0.0305181537828184));
#3539=CARTESIAN_POINT('Ctrl Pts',(0.0087826841497635,0.0175302782192948,
0.0305512158934466));
#3540=CARTESIAN_POINT('Ctrl Pts',(0.00865622163666573,0.0175936359784015,
0.0305553839649387));
#3541=CARTESIAN_POINT('Ctrl Pts',(0.00852906078649694,0.0176556062854022,
0.030559542895716));
#3542=CARTESIAN_POINT('Ctrl Pts',(0.0084012339951615,0.0177161833865866,
0.0305636914250267));
#3543=CARTESIAN_POINT('Ctrl Pts',(0.00609735475406075,0.0188079914844573,
0.0306384622180687));
#3544=CARTESIAN_POINT('Ctrl Pts',(0.00357813337629812,0.0194440201759731,
0.0307123236102838));
#3545=CARTESIAN_POINT('Ctrl Pts',(0.00103234201933154,0.0195796203222053,
0.0307885268897872));
#3546=CARTESIAN_POINT('Ctrl Pts',(0.000485083469597951,0.0196087697413703,
0.030804908002918));
#3547=CARTESIAN_POINT('Ctrl Pts',(-6.33691784641534E-5,0.0196151131622492,
0.0308210848281579));
#3548=CARTESIAN_POINT('Ctrl Pts',(-0.000611129306202521,0.0195981341574855,
0.0308371388702545));
#3549=CARTESIAN_POINT('Ctrl Pts',(-0.00129835221286365,0.0195768322035551,
0.0308572803608715));
#3550=CARTESIAN_POINT('Ctrl Pts',(-0.00198448712822026,0.0195188184637364,
0.030877228586507));
#3551=CARTESIAN_POINT('Ctrl Pts',(-0.00266579923755812,0.0194249726480432,
0.0308971445021859));
#3552=CARTESIAN_POINT('Ctrl Pts',(-0.00396764653238092,0.0192456525983683,
0.0309351997203378));
#3553=CARTESIAN_POINT('Ctrl Pts',(-0.00525193094929516,0.0189354608150455,
0.0309731356419893));
#3554=CARTESIAN_POINT('Ctrl Pts',(-0.0064919226579053,0.0185009135938037,
0.0310120782269982));
#3555=CARTESIAN_POINT('Ctrl Pts',(-0.00765944189466744,0.0180917638901739,
0.0310487447763077));
#3556=CARTESIAN_POINT('Ctrl Pts',(-0.00878926634612994,0.0175731027141429,
0.0310851975229351));
#3557=CARTESIAN_POINT('Ctrl Pts',(-0.00985904878196343,0.0169510653254216,
0.0311215235615956));
#3558=CARTESIAN_POINT('Ctrl Pts',(-0.0109940161058188,0.0162911254285163,
0.0311600630491622));
#3559=CARTESIAN_POINT('Ctrl Pts',(-0.0120613769670937,0.0155148293493158,
0.031198459827776));
#3560=CARTESIAN_POINT('Ctrl Pts',(-0.0130413172149534,0.0146415447520778,
0.0312368176576442));
#3561=CARTESIAN_POINT('Ctrl Pts',(-0.0144793047478824,0.0133600662473731,
0.0312931048458287));
#3562=CARTESIAN_POINT('Ctrl Pts',(-0.0157297110412194,0.0118659965595806,
0.0313515865553491));
#3563=CARTESIAN_POINT('Ctrl Pts',(-0.0167333795572171,0.0102220978282143,
0.0314087800800138));
#3564=CARTESIAN_POINT('Ctrl Pts',(-0.0168544753432062,0.0100237562385476,
0.0314156806599487));
#3565=CARTESIAN_POINT('Ctrl Pts',(-0.0169719842450872,0.00982323105963385,
0.0314225625258768));
#3566=CARTESIAN_POINT('Ctrl Pts',(-0.0170858683458357,0.00962066803889364,
0.0314294195819843));
#3567=CARTESIAN_POINT('Ctrl Pts',(-0.0171309687835134,0.00954044893163757,
0.0314321351167217));
#3568=CARTESIAN_POINT('Ctrl Pts',(-0.0171755007428796,0.00945991021701157,
0.0314348467603922));
#3569=CARTESIAN_POINT('Ctrl Pts',(-0.0172194618967526,0.00937906091443205,
0.0314375541338902));
#3570=CARTESIAN_POINT('Ctrl Pts',(-0.0173624010427711,0.0091161804108795,
0.0314463571252055));
#3571=CARTESIAN_POINT('Ctrl Pts',(-0.0174993054212019,0.00885001649042871,
0.0314551149770555));
#3572=CARTESIAN_POINT('Ctrl Pts',(-0.0176300960683724,0.00858087774106953,
0.031463814617587));
#3573=CARTESIAN_POINT('Ctrl Pts',(-0.0181894887660863,0.00742976904698069,
0.0315010230532918));
#3574=CARTESIAN_POINT('Ctrl Pts',(-0.0186353167754326,0.00622338366978029,
0.0315389742923166));
#3575=CARTESIAN_POINT('Ctrl Pts',(-0.0189609204349134,0.00498558691710587,
0.031577095657414));
#3576=CARTESIAN_POINT('Ctrl Pts',(-0.0192839976661124,0.00375739449359674,
0.031614921230704));
#3577=CARTESIAN_POINT('Ctrl Pts',(-0.0194887263056446,0.00249827203917355,
0.0316529144450837));
#3578=CARTESIAN_POINT('Ctrl Pts',(-0.0195685038953979,0.00123102372773608,
0.0316905162590725));
#3579=CARTESIAN_POINT('Ctrl Pts',(-0.0195726369593118,0.00116537097635348,
0.031692464308656));
#3580=CARTESIAN_POINT('Ctrl Pts',(-0.0195764353316341,0.00109969820688302,
0.0316944104633824));
#3581=CARTESIAN_POINT('Ctrl Pts',(-0.0195798979280534,0.00103400854576036,
0.0316963548330447));
#3582=CARTESIAN_POINT('Ctrl Pts',(-0.0196727718042782,-0.000727921727833757,
0.0317485067807412));
#3583=CARTESIAN_POINT('Ctrl Pts',(-0.019524136763085,-0.00250219905589969,
0.0317993745150184));
#3584=CARTESIAN_POINT('Ctrl Pts',(-0.0191444745438771,-0.00422562456931867,
0.0318510766411728));
#3585=CARTESIAN_POINT('Ctrl Pts',(-0.0190432942857691,-0.00468491872463765,
0.0318648552954722));
#3586=CARTESIAN_POINT('Ctrl Pts',(-0.018925703740689,-0.00514058805630382,
0.0318786932104843));
#3587=CARTESIAN_POINT('Ctrl Pts',(-0.0187919010718275,-0.00559140741032186,
0.0318926304862906));
#3588=CARTESIAN_POINT('Ctrl Pts',(-0.0187210435996576,-0.00583014644372638,
0.0319000112070263));
#3589=CARTESIAN_POINT('Ctrl Pts',(-0.0186456396238014,-0.00606752513863065,
0.0319074197926187));
#3590=CARTESIAN_POINT('Ctrl Pts',(-0.0185657189868434,-0.00630336018473029,
0.0319148621984258));
#3591=CARTESIAN_POINT('Ctrl Pts',(-0.0183233268345742,-0.0070186268114794,
0.0319374343503796));
#3592=CARTESIAN_POINT('Ctrl Pts',(-0.0180400045916524,-0.0077200744204908,
0.0319596644347428));
#3593=CARTESIAN_POINT('Ctrl Pts',(-0.0177165312169953,-0.0084025854281636,
0.0319817289875915));
#3594=CARTESIAN_POINT('Ctrl Pts',(-0.0175732791367212,-0.00870483942901531,
0.0319915004041703));
#3595=CARTESIAN_POINT('Ctrl Pts',(-0.0174221534574676,-0.00900337849761762,
0.0320012393564907));
#3596=CARTESIAN_POINT('Ctrl Pts',(-0.0172634229741851,-0.00929784679292419,
0.0320109611773245));
#3597=CARTESIAN_POINT('Ctrl Pts',(-0.0165706463746512,-0.0105830488541433,
0.0320533919054317));
#3598=CARTESIAN_POINT('Ctrl Pts',(-0.0157328986506225,-0.0117907447117394,
0.0320954947992674));
#3599=CARTESIAN_POINT('Ctrl Pts',(-0.0147733349636497,-0.0128909721860802,
0.0321385477107427));
#3600=CARTESIAN_POINT('Ctrl Pts',(-0.0138240635327108,-0.0139793986481326,
0.0321811388377695));
#3601=CARTESIAN_POINT('Ctrl Pts',(-0.0127549305855075,-0.0149646345879932,
0.0322239375495065));
#3602=CARTESIAN_POINT('Ctrl Pts',(-0.0115896061688379,-0.0158183872745262,
0.0322665320728345));
#3603=CARTESIAN_POINT('Ctrl Pts',(-0.0106976292012261,-0.016471877171014,
0.0322991352974915));
#3604=CARTESIAN_POINT('Ctrl Pts',(-0.00974931787898565,-0.0170483488112171,
0.0323316190092738));
#3605=CARTESIAN_POINT('Ctrl Pts',(-0.00876006516801677,-0.0175418616162604,
0.0323637981613399));
#3606=CARTESIAN_POINT('Ctrl Pts',(-0.00721231683271258,-0.0183139935639291,
0.0324141444767855));
#3607=CARTESIAN_POINT('Ctrl Pts',(-0.00556136785844521,-0.0188812878695417,
0.0324665368744065));
#3608=CARTESIAN_POINT('Ctrl Pts',(-0.00386582772312409,-0.0192230154206868,
0.0325182243872813));
#3609=CARTESIAN_POINT('Ctrl Pts',(-0.00347007721847736,-0.0193027769362063,
0.0325302886014381));
#3610=CARTESIAN_POINT('Ctrl Pts',(-0.00307188613830676,-0.0193702569130536,
0.0325423145712061));
#3611=CARTESIAN_POINT('Ctrl Pts',(-0.00267197767393294,-0.0194252015821247,
0.0325542674051004));
#3612=CARTESIAN_POINT('Ctrl Pts',(-0.0022594438917333,-0.0194818808829219,
0.0325665975961658));
#3613=CARTESIAN_POINT('Ctrl Pts',(-0.00184508264753619,-0.0195252209937231,
0.0325788499605881));
#3614=CARTESIAN_POINT('Ctrl Pts',(-0.00142973461393178,-0.0195553597721734,
0.0325909861968289));
#3615=CARTESIAN_POINT('Ctrl Pts',(-0.0010458312198763,-0.019583216842398,
0.0326022036383645));
#3616=CARTESIAN_POINT('Ctrl Pts',(-0.000661105030064202,-0.0195996496040125,
0.0326134549390912));
#3617=CARTESIAN_POINT('Ctrl Pts',(-0.000276221617276376,-0.019604743375624,
0.0326247359143553));
#3618=CARTESIAN_POINT('Ctrl Pts',(0.000537928725073521,-0.0196155183161997,
0.0326485987506537));
#3619=CARTESIAN_POINT('Ctrl Pts',(0.00135278085797686,-0.0195755591121561,
0.0326725943676014));
#3620=CARTESIAN_POINT('Ctrl Pts',(0.00216205894520382,-0.0194856419353122,
0.0326966831569392));
#3621=CARTESIAN_POINT('Ctrl Pts',(0.00350446228942223,-0.0193364903385951,
0.0327366408326451));
#3622=CARTESIAN_POINT('Ctrl Pts',(0.00483152908714796,-0.0190499007280994,
0.032776854872756));
#3623=CARTESIAN_POINT('Ctrl Pts',(0.00611471482745912,-0.0186291230365301,
0.0328171445009744));
#3624=CARTESIAN_POINT('Ctrl Pts',(0.00637414677172182,-0.0185440510386136,
0.0328252901779828));
#3625=CARTESIAN_POINT('Ctrl Pts',(0.00663178047340827,-0.0184535500621695,
0.0328333890226866));
#3626=CARTESIAN_POINT('Ctrl Pts',(0.00688737822260701,-0.0183576355127768,
0.0328414510084023));
#3627=CARTESIAN_POINT('Ctrl Pts',(0.00819798840698388,-0.017865821380383,
0.0328827898723724));
#3628=CARTESIAN_POINT('Ctrl Pts',(0.00945515896677128,-0.0172316345062746,
0.0329231596188411));
#3629=CARTESIAN_POINT('Ctrl Pts',(0.0106317367806023,-0.0164722683823001,
0.0329639048354979));
#3630=CARTESIAN_POINT('Ctrl Pts',(0.0113682882347148,-0.0159968963191502,
0.032989411817037));
#3631=CARTESIAN_POINT('Ctrl Pts',(0.0120732314664351,-0.0154724742487793,
0.0330150658586045));
#3632=CARTESIAN_POINT('Ctrl Pts',(0.0127397111263413,-0.0149033630584715,
0.0330411970584154));
#3633=CARTESIAN_POINT('Ctrl Pts',(0.0128833901894505,-0.0147806745991719,
0.0330468303980844));
#3634=CARTESIAN_POINT('Ctrl Pts',(0.013025323054283,-0.0146559287635434,
0.033052447880932));
#3635=CARTESIAN_POINT('Ctrl Pts',(0.0131654412058187,-0.0145291692747584,
0.0330580513673088));
#3636=CARTESIAN_POINT('Ctrl Pts',(0.0135866644449472,-0.014148104852547,
0.0330748965701333));
#3637=CARTESIAN_POINT('Ctrl Pts',(0.0139914880167904,-0.0137488403941101,
0.0330916153036257));
#3638=CARTESIAN_POINT('Ctrl Pts',(0.0143780463356464,-0.0133325830576167,
0.0331082578402341));
#3639=CARTESIAN_POINT('Ctrl Pts',(0.0145178783920397,-0.0131820077976587,
0.0331142780447001));
#3640=CARTESIAN_POINT('Ctrl Pts',(0.0146553203473173,-0.0130292092475948,
0.0331202882762306));
#3641=CARTESIAN_POINT('Ctrl Pts',(0.0147902838280495,-0.0128742454981417,
0.0331262909099348));
#3642=CARTESIAN_POINT('Ctrl Pts',(0.0158328053868795,-0.0116772324338268,
0.0331726580828349));
#3643=CARTESIAN_POINT('Ctrl Pts',(0.0167273971398237,-0.0103508866266201,
0.033218571187947));
#3644=CARTESIAN_POINT('Ctrl Pts',(0.0174510718455316,-0.00893822378161205,
0.0332651289339052));
#3645=CARTESIAN_POINT('Ctrl Pts',(0.0182039749648014,-0.00746850506117845,
0.0333135670952526));
#3646=CARTESIAN_POINT('Ctrl Pts',(0.0187729127705658,-0.0059030376572508,
0.0333629015341564));
#3647=CARTESIAN_POINT('Ctrl Pts',(0.0191341511768636,-0.00429138554901893,
0.0334117659252198));
#3648=CARTESIAN_POINT('Ctrl Pts',(0.0193306745315831,-0.00341460369684363,
0.0334383494608868));
#3649=CARTESIAN_POINT('Ctrl Pts',(0.0194657636978897,-0.00252414611393193,
0.0334647941084478));
#3650=CARTESIAN_POINT('Ctrl Pts',(0.0195399334266893,-0.00162879035571098,
0.033490879723201));
#3651=CARTESIAN_POINT('Ctrl Pts',(0.0196736974536848,-1.40292698677211E-5,
0.0335379247499594));
#3652=CARTESIAN_POINT('Ctrl Pts',(0.0196063053791146,0.00161792234702857,
0.033586753378202));
#3653=CARTESIAN_POINT('Ctrl Pts',(0.0193413225115577,0.00321641229570247,
0.0336352721196953));
#3654=CARTESIAN_POINT('Ctrl Pts',(0.0192235175370293,0.00392706226875012,
0.0336568423787783));
#3655=CARTESIAN_POINT('Ctrl Pts',(0.0190666613216982,0.00463112811845375,
0.0336783517985065));
#3656=CARTESIAN_POINT('Ctrl Pts',(0.0188710432911759,0.005324295276728,
0.03369961688527));
#3657=CARTESIAN_POINT('Ctrl Pts',(0.0188142273269177,0.00552562109717659,
0.0337057931891939));
#3658=CARTESIAN_POINT('Ctrl Pts',(0.0187541412793597,0.00572602803805563,
0.033711948881833));
#3659=CARTESIAN_POINT('Ctrl Pts',(0.0186908427319943,0.00592542602670876,
0.0337180794674032));
#3660=CARTESIAN_POINT('Ctrl Pts',(0.0179193917547533,0.00835558879677244,
0.0337927959723797));
#3661=CARTESIAN_POINT('Ctrl Pts',(0.0166680684898938,0.0106327111331767,
0.033867286994592));
#3662=CARTESIAN_POINT('Ctrl Pts',(0.0150321683301276,0.012587959402302,
0.0339436384475608));
#3663=CARTESIAN_POINT('Ctrl Pts',(0.014723988968979,0.0129562992174604,
0.0339580219304758));
#3664=CARTESIAN_POINT('Ctrl Pts',(0.0144023534404813,0.0133133427167561,
0.0339722467517241));
#3665=CARTESIAN_POINT('Ctrl Pts',(0.0140678589167271,0.0136579226467802,
0.0339863683494305));
#3666=CARTESIAN_POINT('Ctrl Pts',(0.0132947768334177,0.0144543140710099,
0.0340190061159686));
#3667=CARTESIAN_POINT('Ctrl Pts',(0.0124529763667992,0.0151841467543408,
0.0340510925013132));
#3668=CARTESIAN_POINT('Ctrl Pts',(0.0115558156197458,0.0158383145388993,
0.0340833119185773));
#3669=CARTESIAN_POINT('Ctrl Pts',(0.0107805890103761,0.0164035736357198,
0.0341111523581904));
#3670=CARTESIAN_POINT('Ctrl Pts',(0.0099640321740058,0.0169123264526121,
0.0341390918018447));
#3671=CARTESIAN_POINT('Ctrl Pts',(0.00911505263061626,0.0173585999911796,
0.0341675726174031));
#3672=CARTESIAN_POINT('Ctrl Pts',(0.00807988173932592,0.0179027466437994,
0.0342022996157811));
#3673=CARTESIAN_POINT('Ctrl Pts',(0.00699614656080617,0.0183555733815066,
0.0342367103750542));
#3674=CARTESIAN_POINT('Ctrl Pts',(0.0058802542274489,0.0187065849797814,
0.0342709650177027));
#3675=CARTESIAN_POINT('Ctrl Pts',(0.00456357453040728,0.0191207556224672,
0.0343113832472724));
#3676=CARTESIAN_POINT('Ctrl Pts',(0.00320213147281138,0.0193931439166901,
0.0343515838736449));
#3677=CARTESIAN_POINT('Ctrl Pts',(0.00182792622752794,0.0195217051271333,
0.0343918297982517));
#3678=CARTESIAN_POINT('Ctrl Pts',(-2.25545826931797E-5,0.0196948234103595,
0.0344460242582352));
#3679=CARTESIAN_POINT('Ctrl Pts',(-0.00189917565466869,0.019605714271226,
0.0345019136085538));
#3680=CARTESIAN_POINT('Ctrl Pts',(-0.00372377929881496,0.0192524388374098,
0.0345570039841721));
#3681=CARTESIAN_POINT('Ctrl Pts',(-0.00440252306308585,0.0191210220781908,
0.0345774973384643));
#3682=CARTESIAN_POINT('Ctrl Pts',(-0.00507409791262892,0.0189530740377353,
0.0345978803143138));
#3683=CARTESIAN_POINT('Ctrl Pts',(-0.00573496221405953,0.0187504388358074,
0.0346180246309972));
#3684=CARTESIAN_POINT('Ctrl Pts',(-0.00684964345810624,0.0184086536032207,
0.0346520020934391));
#3685=CARTESIAN_POINT('Ctrl Pts',(-0.00793370553878935,0.017966468809721,
0.0346868953704271));
#3686=CARTESIAN_POINT('Ctrl Pts',(-0.0089705437069672,0.0174327165538226,
0.0347218407863322));
#3687=CARTESIAN_POINT('Ctrl Pts',(-0.0102008951699985,0.0167993458995623,
0.0347633083411586));
#3688=CARTESIAN_POINT('Ctrl Pts',(-0.0113647553905773,0.0160370893502635,
0.0348048504331442));
#3689=CARTESIAN_POINT('Ctrl Pts',(-0.0124352333903312,0.0151598363247417,
0.0348450272329333));
#3690=CARTESIAN_POINT('',(0.0029845565230075,-0.0193792736809603,0.0363490171948609));
#3691=CARTESIAN_POINT('Ctrl Pts',(-0.0124352333910357,0.0151598363241643,
0.0348450272329597));
#3692=CARTESIAN_POINT('Ctrl Pts',(-0.0130263166547398,0.0146754464192054,
0.0348672109792031));
#3693=CARTESIAN_POINT('Ctrl Pts',(-0.0135882668168985,0.0141559220207922,
0.0348894034326621));
#3694=CARTESIAN_POINT('Ctrl Pts',(-0.0141180281804792,0.0136054322497387,
0.0349116760079702));
#3695=CARTESIAN_POINT('Ctrl Pts',(-0.015096007285772,0.0125891869536889,
0.0349527928480607));
#3696=CARTESIAN_POINT('Ctrl Pts',(-0.0159643264392022,0.0114674110045881,
0.0349941827427868));
#3697=CARTESIAN_POINT('Ctrl Pts',(-0.0167032670286423,0.0102661770424943,
0.0350362949909478));
#3698=CARTESIAN_POINT('Ctrl Pts',(-0.0168611094671908,0.0100095857812296,
0.0350452904366405));
#3699=CARTESIAN_POINT('Ctrl Pts',(-0.0170130462694429,0.00974936895093585,
0.0350543188416546));
#3700=CARTESIAN_POINT('Ctrl Pts',(-0.0171588813348253,0.00948578094958643,
0.0350633845850212));
#3701=CARTESIAN_POINT('Ctrl Pts',(-0.017527517252731,0.00881949397277773,
0.0350863006005808));
#3702=CARTESIAN_POINT('Ctrl Pts',(-0.0178578096946181,0.00813195715644789,
0.0351088002798244));
#3703=CARTESIAN_POINT('Ctrl Pts',(-0.0181464129412044,0.00742727117559073,
0.0351310868026896));
#3704=CARTESIAN_POINT('Ctrl Pts',(-0.0184270079090762,0.00674213910414963,
0.0351527549101738));
#3705=CARTESIAN_POINT('Ctrl Pts',(-0.0186681929991155,0.00604079689504176,
0.0351742215266523));
#3706=CARTESIAN_POINT('Ctrl Pts',(-0.0188690726597969,0.00532801125983457,
0.0351956733832958));
#3707=CARTESIAN_POINT('Ctrl Pts',(-0.0191332529918686,0.00439061448623264,
0.0352238850926965));
#3708=CARTESIAN_POINT('Ctrl Pts',(-0.0193277150257729,0.00343341705232269,
0.0352520706408862));
#3709=CARTESIAN_POINT('Ctrl Pts',(-0.0194505022127421,0.00246752050189582,
0.0352806558959759));
#3710=CARTESIAN_POINT('Ctrl Pts',(-0.0196427481714653,0.000955231533089395,
0.0353254113782513));
#3711=CARTESIAN_POINT('Ctrl Pts',(-0.0196600607924537,-0.000580502377154366,
0.0353706870714209));
#3712=CARTESIAN_POINT('Ctrl Pts',(-0.019496997227793,-0.00209665609477576,
0.0354156355480679));
#3713=CARTESIAN_POINT('Ctrl Pts',(-0.0193952656209665,-0.00304254952112524,
0.0354436778686392));
#3714=CARTESIAN_POINT('Ctrl Pts',(-0.01922335831444,-0.00398082974670897,
0.03547159297698));
#3715=CARTESIAN_POINT('Ctrl Pts',(-0.0189851569369196,-0.00490175865957411,
0.0354991745910571));
#3716=CARTESIAN_POINT('Ctrl Pts',(-0.0185396192364711,-0.00662428669188681,
0.035550763918703));
#3717=CARTESIAN_POINT('Ctrl Pts',(-0.0178583622608523,-0.0082864834793432,
0.03560460941549));
#3718=CARTESIAN_POINT('Ctrl Pts',(-0.0169675257534247,-0.00982652218095482,
0.0356577860981758));
#3719=CARTESIAN_POINT('Ctrl Pts',(-0.0167128708877043,-0.0102667582349258,
0.0356729872050859));
#3720=CARTESIAN_POINT('Ctrl Pts',(-0.016441082816488,-0.0106970317594836,
0.0356881338859858));
#3721=CARTESIAN_POINT('Ctrl Pts',(-0.0161527474553451,-0.0111159419621633,
0.0357031579797694));
#3722=CARTESIAN_POINT('Ctrl Pts',(-0.0160460938100291,-0.0112708945146312,
0.0357087153084412));
#3723=CARTESIAN_POINT('Ctrl Pts',(-0.0159371759765186,-0.0114242924752918,
0.0357142558645118));
#3724=CARTESIAN_POINT('Ctrl Pts',(-0.015826054863985,-0.0115760873933163,
0.035719776198371));
#3725=CARTESIAN_POINT('Ctrl Pts',(-0.0152293058456725,-0.0123912652317185,
0.0357494218141869));
#3726=CARTESIAN_POINT('Ctrl Pts',(-0.0145688156337583,-0.0131595602884802,
0.0357789877091838));
#3727=CARTESIAN_POINT('Ctrl Pts',(-0.0138535547463128,-0.0138730200305912,
0.0358086492858103));
#3728=CARTESIAN_POINT('Ctrl Pts',(-0.0133658816437539,-0.0143594650915377,
0.0358288728900283));
#3729=CARTESIAN_POINT('Ctrl Pts',(-0.0128527459254947,-0.0148204159834034,
0.0358491409734715));
#3730=CARTESIAN_POINT('Ctrl Pts',(-0.0123169865879587,-0.0152533129521989,
0.0358695091302307));
#3731=CARTESIAN_POINT('Ctrl Pts',(-0.0117128168716848,-0.0157414859442289,
0.0358924780691329));
#3732=CARTESIAN_POINT('Ctrl Pts',(-0.0110798760396975,-0.0161939840693499,
0.0359155742694354));
#3733=CARTESIAN_POINT('Ctrl Pts',(-0.010422246505412,-0.0166070888914549,
0.0359388774564524));
#3734=CARTESIAN_POINT('Ctrl Pts',(-0.00993508516433838,-0.0169131102737812,
0.0359561400811471));
#3735=CARTESIAN_POINT('Ctrl Pts',(-0.00943457070789182,-0.0171978277645545,
0.0359731720666508));
#3736=CARTESIAN_POINT('Ctrl Pts',(-0.00892232909012271,-0.0174596654258858,
0.0359900667990001));
#3737=CARTESIAN_POINT('Ctrl Pts',(-0.00801945960002596,-0.0179211766104005,
0.0360198452040582));
#3738=CARTESIAN_POINT('Ctrl Pts',(-0.00708013659120994,-0.0183116073039369,
0.0360491972038417));
#3739=CARTESIAN_POINT('Ctrl Pts',(-0.00611629177122302,-0.0186276497785552,
0.0360786341648766));
#3740=CARTESIAN_POINT('Ctrl Pts',(-0.00527409652811416,-0.0189038036398661,
0.0361043558039217));
#3741=CARTESIAN_POINT('Ctrl Pts',(-0.00441318447963991,-0.0191231560972435,
0.0361301419888503));
#3742=CARTESIAN_POINT('Ctrl Pts',(-0.00354173821366572,-0.0192835179035613,
0.0361563345954856));
#3743=CARTESIAN_POINT('Ctrl Pts',(-0.00222539742796158,-0.0195257483133609,
0.0361958991650341));
#3744=CARTESIAN_POINT('Ctrl Pts',(-0.000883719394788382,-0.0196347029650502,
0.0362354047109809));
#3745=CARTESIAN_POINT('Ctrl Pts',(0.000454734825396087,-0.0196038166495225,
0.036274702841599));
#3746=CARTESIAN_POINT('Ctrl Pts',(0.00130168325983249,-0.0195842723750997,
0.0362995699530036));
#3747=CARTESIAN_POINT('Ctrl Pts',(0.00214733345666683,-0.0195087423070397,
0.0363243540410588));
#3748=CARTESIAN_POINT('Ctrl Pts',(0.0029845565230075,-0.0193792736809603,
0.0363490171948609));
#3749=CARTESIAN_POINT('Ctrl Pts',(0.0029845565230075,-0.0193792736809603,
0.0363490171948609));
#3750=CARTESIAN_POINT('Ctrl Pts',(0.00327131580201905,-0.0193349243003162,
0.0363574647021604));
#3751=CARTESIAN_POINT('Ctrl Pts',(0.00355708770222752,-0.0192842499890154,
0.0363658980121162));
#3752=CARTESIAN_POINT('Ctrl Pts',(0.00384158428039482,-0.0192273295432757,
0.0363743156129));
#3753=CARTESIAN_POINT('Ctrl Pts',(0.00590237444837969,-0.0188150184508426,
0.0364352896641347));
#3754=CARTESIAN_POINT('Ctrl Pts',(0.0078979928997652,-0.018070485851605,
0.0364993264454624));
#3755=CARTESIAN_POINT('Ctrl Pts',(0.00972290894393746,-0.0170282568756745,
0.0365614317272669));
#3756=CARTESIAN_POINT('Ctrl Pts',(0.0100478620886782,-0.0168426726761438,
0.0365724904862119));
#3757=CARTESIAN_POINT('Ctrl Pts',(0.0103674198312438,-0.0166476462657484,
0.0365834881055237));
#3758=CARTESIAN_POINT('Ctrl Pts',(0.0106811584959845,-0.0164436296361868,
0.0365943963945134));
#3759=CARTESIAN_POINT('Ctrl Pts',(0.0122513029602441,-0.0154226028469388,
0.0366489882937489));
#3760=CARTESIAN_POINT('Ctrl Pts',(0.0136733062015769,-0.0141743078726316,
0.0367042630497094));
#3761=CARTESIAN_POINT('Ctrl Pts',(0.0148921445797335,-0.0127524384648388,
0.0367600857875135));
#3762=CARTESIAN_POINT('Ctrl Pts',(0.0152845670094793,-0.0122946472943383,
0.0367780587155052));
#3763=CARTESIAN_POINT('Ctrl Pts',(0.0156559246345887,-0.0118188540535347,
0.0367960884662258));
#3764=CARTESIAN_POINT('Ctrl Pts',(0.0160043632994086,-0.0113268280385214,
0.0368141705551279));
#3765=CARTESIAN_POINT('Ctrl Pts',(0.0162292531410041,-0.0110092638191933,
0.0368258411259327));
#3766=CARTESIAN_POINT('Ctrl Pts',(0.0164446881304136,-0.0106850428507761,
0.0368374056225908));
#3767=CARTESIAN_POINT('Ctrl Pts',(0.0166501454169073,-0.0103546203873997,
0.0368488949719932));
#3768=CARTESIAN_POINT('Ctrl Pts',(0.0173422905062417,-0.00924149225583156,
0.0368876003248389));
#3769=CARTESIAN_POINT('Ctrl Pts',(0.0179212297191735,-0.00805791353456705,
0.0369254528440617));
#3770=CARTESIAN_POINT('Ctrl Pts',(0.0183777564197812,-0.0068287656583514,
0.0369636349259066));
#3771=CARTESIAN_POINT('Ctrl Pts',(0.0186478166272089,-0.00610165828441638,
0.0369862216901185));
#3772=CARTESIAN_POINT('Ctrl Pts',(0.0188750309744173,-0.00535862210455802,
0.0370089237080196));
#3773=CARTESIAN_POINT('Ctrl Pts',(0.0190574650494787,-0.00460497010782834,
0.0370319859392549));
#3774=CARTESIAN_POINT('Ctrl Pts',(0.0191191732144816,-0.00435004798457245,
0.0370397867186319));
#3775=CARTESIAN_POINT('Ctrl Pts',(0.0191758323886675,-0.00409387938021147,
0.0370475702436338));
#3776=CARTESIAN_POINT('Ctrl Pts',(0.0192273709700666,-0.0038366714126852,
0.0370553382734195));
#3777=CARTESIAN_POINT('Ctrl Pts',(0.019373327909976,-0.00310826005867929,
0.0370773372851477));
#3778=CARTESIAN_POINT('Ctrl Pts',(0.0194782123332105,-0.00237150973793558,
0.037099212043486));
#3779=CARTESIAN_POINT('Ctrl Pts',(0.0195404362984195,-0.00163115668599835,
0.0371210022250228));
#3780=CARTESIAN_POINT('Ctrl Pts',(0.0195527756024932,-0.00148434120422997,
0.0371253233201973));
#3781=CARTESIAN_POINT('Ctrl Pts',(0.0195634374886796,-0.00133738417278369,
0.0371296410886132));
#3782=CARTESIAN_POINT('Ctrl Pts',(0.0195724098723441,-0.00119032269882428,
0.0371339558387915));
#3783=CARTESIAN_POINT('Ctrl Pts',(0.019652995742582,0.000130516589891491,
0.0371727089629311));
#3784=CARTESIAN_POINT('Ctrl Pts',(0.019597232390486,0.00145979247617649,
0.0372112185281822));
#3785=CARTESIAN_POINT('Ctrl Pts',(0.0194101950081776,0.00276969736780217,
0.0372497083604282));
#3786=CARTESIAN_POINT('Ctrl Pts',(0.0191394333228502,0.00466596030571262,
0.0373054275525934));
#3787=CARTESIAN_POINT('Ctrl Pts',(0.0185909822924514,0.00652404602069861,
0.037363246090911));
#3788=CARTESIAN_POINT('Ctrl Pts',(0.0177838091938483,0.00826129002764615,
0.0374198183404801));
#3789=CARTESIAN_POINT('Ctrl Pts',(0.0175477202847436,0.00876941405105432,
0.0374363650771212));
#3790=CARTESIAN_POINT('Ctrl Pts',(0.0172895022050762,0.00926722850123876,
0.0374528053380424));
#3791=CARTESIAN_POINT('Ctrl Pts',(0.0170105538940043,0.00975316547826207,
0.0374690553008063));
#3792=CARTESIAN_POINT('Ctrl Pts',(0.0160300752674308,0.0114611909472181,
0.0375261724818046));
#3793=CARTESIAN_POINT('Ctrl Pts',(0.0147899394958697,0.0130202029230281,
0.0375849549390299));
#3794=CARTESIAN_POINT('Ctrl Pts',(0.0133482369285661,0.0143616836507419,
0.0376438336233063));
#3795=CARTESIAN_POINT('Ctrl Pts',(0.0129774350364771,0.0147067087643251,
0.0376589770572077));
#3796=CARTESIAN_POINT('Ctrl Pts',(0.0125932877497028,0.0150373485513541,
0.0376741269412724));
#3797=CARTESIAN_POINT('Ctrl Pts',(0.012196758097882,0.0153524420399452,
0.0376892566391119));
#3798=CARTESIAN_POINT('Ctrl Pts',(0.0120378559580839,0.015478710099203,
0.0376953195939253));
#3799=CARTESIAN_POINT('Ctrl Pts',(0.0118769914738955,0.0156024895081143,
0.0377013579815651));
#3800=CARTESIAN_POINT('Ctrl Pts',(0.0117142228103419,0.0157237020176844,
0.0377073758717026));
#3801=CARTESIAN_POINT('Ctrl Pts',(0.010536454891955,0.0166007762773248,
0.0377509203586176));
#3802=CARTESIAN_POINT('Ctrl Pts',(0.00925889998315174,0.0173435309392596,
0.0377933916501642));
#3803=CARTESIAN_POINT('Ctrl Pts',(0.0079151533251709,0.0179364803853125,
0.0378363315394679));
#3804=CARTESIAN_POINT('Ctrl Pts',(0.00731071247503426,0.0182031994615101,
0.0378556466559308));
#3805=CARTESIAN_POINT('Ctrl Pts',(0.00669289387385676,0.0184395953071871,
0.0378750565865154));
#3806=CARTESIAN_POINT('Ctrl Pts',(0.00606483948544311,0.0186442169453522,
0.0378947016563142));
#3807=CARTESIAN_POINT('Ctrl Pts',(0.00592837737678063,0.0186886766302729,
0.0378989700886332));
#3808=CARTESIAN_POINT('Ctrl Pts',(0.0057914322591454,0.018731636222669,
0.0379032496217632));
#3809=CARTESIAN_POINT('Ctrl Pts',(0.00565403672846848,0.0187730807780685,
0.0379075416950985));
#3810=CARTESIAN_POINT('Ctrl Pts',(0.00472892495795862,0.019052135313793,
0.0379364410890082));
#3811=CARTESIAN_POINT('Ctrl Pts',(0.00378322594149672,0.0192636632396852,
0.0379649267976834));
#3812=CARTESIAN_POINT('Ctrl Pts',(0.0028269107648934,0.0194031905448749,
0.0379932215781405));
#3813=CARTESIAN_POINT('Ctrl Pts',(0.00231498131132297,0.0194778815451344,
0.0380083681865524));
#3814=CARTESIAN_POINT('Ctrl Pts',(0.00180001335378359,0.0195319415619863,
0.0380234600822504));
#3815=CARTESIAN_POINT('Ctrl Pts',(0.00128367473375814,0.0195654959370928,
0.0380385314363062));
#3816=CARTESIAN_POINT('Ctrl Pts',(0.000293712460549701,0.0196298288460952,
0.0380674273417115));
#3817=CARTESIAN_POINT('Ctrl Pts',(-0.000701295298479986,0.0196187699173103,
0.038096247410282));
#3818=CARTESIAN_POINT('Ctrl Pts',(-0.0016894763886244,0.0195333595991861,
0.0381252328385059));
#3819=CARTESIAN_POINT('Ctrl Pts',(-0.0034124250951469,0.0193844419578718,
0.0381757705451715));
#3820=CARTESIAN_POINT('Ctrl Pts',(-0.00511713236610502,0.0190085534577526,
0.0382274924110562));
#3821=CARTESIAN_POINT('Ctrl Pts',(-0.00674133803138311,0.0184138946450117,
0.0382784869865725));
#3822=CARTESIAN_POINT('Ctrl Pts',(-0.00744218835736503,0.0181572973238306,
0.0383004913211453));
#3823=CARTESIAN_POINT('Ctrl Pts',(-0.00812807793610923,0.0178599833861219,
0.0383223603961184));
#3824=CARTESIAN_POINT('Ctrl Pts',(-0.00879497428123714,0.0175249228224268,
0.0383439402257794));
#3825=CARTESIAN_POINT('Ctrl Pts',(-0.0106405744889501,0.0165976605117697,
0.0384036612579844));
#3826=CARTESIAN_POINT('Ctrl Pts',(-0.012339039684186,0.0153765480085212,
0.0384659518717658));
#3827=CARTESIAN_POINT('Ctrl Pts',(-0.0138063327484353,0.0139230616586857,
0.0385275410719011));
#3828=CARTESIAN_POINT('Ctrl Pts',(-0.0140979581479385,0.013634180352169,
0.0385397819633304));
#3829=CARTESIAN_POINT('Ctrl Pts',(-0.0143804612905893,0.0133361095053963,
0.0385519952420171));
#3830=CARTESIAN_POINT('Ctrl Pts',(-0.0146531938611637,0.0130293144558751,
0.0385641552775092));
#3831=CARTESIAN_POINT('Ctrl Pts',(-0.0146643749372317,0.0130167369379837,
0.0385646537961919));
#3832=CARTESIAN_POINT('Ctrl Pts',(-0.0146755395159818,0.0130041448568755,
0.0385651522123974));
#3833=CARTESIAN_POINT('Ctrl Pts',(-0.0146866875508215,0.0129915382424605,
0.0385656505278312));
#3834=CARTESIAN_POINT('Ctrl Pts',(-0.01544103255083,0.0121384967254831,
0.0385993696327044));
#3835=CARTESIAN_POINT('Ctrl Pts',(-0.0161196574760804,0.0112188975616759,
0.0386326273328316));
#3836=CARTESIAN_POINT('Ctrl Pts',(-0.016714362132343,0.0102477634384802,
0.0386659520465319));
#3837=CARTESIAN_POINT('Ctrl Pts',(-0.0172660753177194,0.00934683304405009,
0.0386968677014772));
#3838=CARTESIAN_POINT('Ctrl Pts',(-0.0177455538418737,0.00840154487690144,
0.0387278410313189));
#3839=CARTESIAN_POINT('Ctrl Pts',(-0.0181460268510937,0.00742408654031255,
0.0387592939403442));
#3840=CARTESIAN_POINT('Ctrl Pts',(-0.0182460577010303,0.00717993528433388,
0.0387671503030712));
#3841=CARTESIAN_POINT('Ctrl Pts',(-0.018341158523087,0.00693377805680418,
0.0387750365871864));
#3842=CARTESIAN_POINT('Ctrl Pts',(-0.0184312223951319,0.00668580723402784,
0.0387829593676945));
#3843=CARTESIAN_POINT('Ctrl Pts',(-0.0186975611120351,0.00595250286604833,
0.0388063887755905));
#3844=CARTESIAN_POINT('Ctrl Pts',(-0.018920601267625,0.0052034273839429,
0.0388294563965577));
#3845=CARTESIAN_POINT('Ctrl Pts',(-0.0190975241397923,0.00444354253150482,
0.0388523421224095));
#3846=CARTESIAN_POINT('Ctrl Pts',(-0.0192934109812333,0.00360220731136287,
0.0388776809183281));
#3847=CARTESIAN_POINT('Ctrl Pts',(-0.0194327603333589,0.00274761968106295,
0.0389027967354323));
#3848=CARTESIAN_POINT('Ctrl Pts',(-0.0195154336903675,0.00188751688155065,
0.0389279337341328));
#3849=CARTESIAN_POINT('Ctrl Pts',(-0.0195950042223586,0.00105969471730608,
0.0389521273127127));
#3850=CARTESIAN_POINT('Ctrl Pts',(-0.0196220707739806,0.000226766174657543,
0.0389763402854911));
#3851=CARTESIAN_POINT('Ctrl Pts',(-0.0195965902094883,-0.000604248125675374,
0.0390007907668472));
#3852=CARTESIAN_POINT('Ctrl Pts',(-0.0195492929762495,-0.00214678370016747,
0.0390461759513021));
#3853=CARTESIAN_POINT('Ctrl Pts',(-0.0193212579867997,-0.00368488988520261,
0.0390920249161962));
#3854=CARTESIAN_POINT('Ctrl Pts',(-0.0189140305872497,-0.0051738201245711,
0.0391374530106526));
#3855=CARTESIAN_POINT('Ctrl Pts',(-0.0186680552836659,-0.00607317038452026,
0.0391648926901474));
#3856=CARTESIAN_POINT('Ctrl Pts',(-0.0183567282160951,-0.00695459297699756,
0.0391921789901658));
#3857=CARTESIAN_POINT('Ctrl Pts',(-0.0179850896270475,-0.00780965950131475,
0.0392191161672133));
#3858=CARTESIAN_POINT('Ctrl Pts',(-0.0170656485002326,-0.0099251107805666,
0.039285759269269));
#3859=CARTESIAN_POINT('Ctrl Pts',(-0.0157708645322939,-0.011878461926079,
0.0393560132455004));
#3860=CARTESIAN_POINT('Ctrl Pts',(-0.0141773937893802,-0.0135461537310069,
0.0394239989174128));
#3861=CARTESIAN_POINT('Ctrl Pts',(-0.0140604655137556,-0.0136685283198663,
0.0394289876800991));
#3862=CARTESIAN_POINT('Ctrl Pts',(-0.0139419266296556,-0.0137893678161443,
0.0394339642427055));
#3863=CARTESIAN_POINT('Ctrl Pts',(-0.0138218265218183,-0.0139086441633517,
0.0394389262830231));
#3864=CARTESIAN_POINT('Ctrl Pts',(-0.0122347800395809,-0.0154848051731815,
0.0395044964875179));
#3865=CARTESIAN_POINT('Ctrl Pts',(-0.0103746845134395,-0.0167851656712099,
0.0395697837818766));
#3866=CARTESIAN_POINT('Ctrl Pts',(-0.00835175006528086,-0.0177388483613126,
0.0396366946916754));
#3867=CARTESIAN_POINT('Ctrl Pts',(-0.00813537845984064,-0.0178408535720726,
0.0396438514341926));
#3868=CARTESIAN_POINT('Ctrl Pts',(-0.00791714487119075,-0.0179388897744118,
0.039651026752064));
#3869=CARTESIAN_POINT('Ctrl Pts',(-0.00769718509265571,-0.0180328682355007,
0.0396582229784211));
#3870=CARTESIAN_POINT('Ctrl Pts',(-0.0071509111218993,-0.0182662653931381,
0.0396760949328883));
#3871=CARTESIAN_POINT('Ctrl Pts',(-0.00659413622133957,-0.0184750055335664,
0.0396937262282563));
#3872=CARTESIAN_POINT('Ctrl Pts',(-0.00602890891315662,-0.0186576645047189,
0.0397112162644424));
#3873=CARTESIAN_POINT('Ctrl Pts',(-0.00500222669531632,-0.0189894473377427,
0.0397429852693749));
#3874=CARTESIAN_POINT('Ctrl Pts',(-0.00394763129335275,-0.0192351751688529,
0.0397742882135945));
#3875=CARTESIAN_POINT('Ctrl Pts',(-0.00287998716038537,-0.0193932365865902,
0.0398057207931708));
#3876=CARTESIAN_POINT('Ctrl Pts',(-0.00208601050961261,-0.019510782378485,
0.0398290963108048));
#3877=CARTESIAN_POINT('Ctrl Pts',(-0.00128482723997907,-0.0195798424815772,
0.0398525433960277));
#3878=CARTESIAN_POINT('Ctrl Pts',(-0.00048270343229703,-0.0195997978828076,
0.0398763073612756));
#3879=CARTESIAN_POINT('Ctrl Pts',(0.000874043081642735,-0.0196335513019111,
0.039916502748445));
#3880=CARTESIAN_POINT('Ctrl Pts',(0.00223504145899498,-0.0195278726537628,
0.0399566651391637));
#3881=CARTESIAN_POINT('Ctrl Pts',(0.00356988137910799,-0.0192808420883146,
0.0399965574844744));
#3882=CARTESIAN_POINT('Ctrl Pts',(0.00466961957838304,-0.019077320343783,
0.0400294236996181));
#3883=CARTESIAN_POINT('Ctrl Pts',(0.0057515948535597,-0.0187778718223825,
0.040062106726545));
#3884=CARTESIAN_POINT('Ctrl Pts',(0.00680043071192178,-0.0183897680335842,
0.040094472950243));
#3885=CARTESIAN_POINT('Ctrl Pts',(0.00878910288683442,-0.0176538938740502,
0.0401558417602071));
#3886=CARTESIAN_POINT('Ctrl Pts',(0.0106594455978176,-0.0165944818304066,
0.0402201176706065));
#3887=CARTESIAN_POINT('Ctrl Pts',(0.0123100642060243,-0.0152633274163032,
0.0402825328404367));
#3888=CARTESIAN_POINT('Ctrl Pts',(0.0125866397559343,-0.0150402808795288,
0.0402929910467314));
#3889=CARTESIAN_POINT('Ctrl Pts',(0.0128570600761549,-0.0148095996726745,
0.040303397054161));
#3890=CARTESIAN_POINT('Ctrl Pts',(0.0131210271260707,-0.0145717216244534,
0.0403137283920137));
#3891=CARTESIAN_POINT('Ctrl Pts',(0.0148323719167419,-0.0130295164182805,
0.0403807082715877));
#3892=CARTESIAN_POINT('Ctrl Pts',(0.0162686213583561,-0.0111823857802262,
0.0404487792043584));
#3893=CARTESIAN_POINT('Ctrl Pts',(0.0173439475292903,-0.00914530230794265,
0.0405178328680767));
#3894=CARTESIAN_POINT('Ctrl Pts',(0.0174243718934918,-0.00899294747132463,
0.0405229974378141));
#3895=CARTESIAN_POINT('Ctrl Pts',(0.0175027765582842,-0.00883952935620571,
0.0405281675092463));
#3896=CARTESIAN_POINT('Ctrl Pts',(0.0175791251712331,-0.00868509574763249,
0.0405333430380187));
#3897=CARTESIAN_POINT('Ctrl Pts',(0.0177599011358455,-0.00831943246338784,
0.0405455975004126));
#3898=CARTESIAN_POINT('Ctrl Pts',(0.0179292745047587,-0.00794817210599731,
0.0405577387257966));
#3899=CARTESIAN_POINT('Ctrl Pts',(0.0180867345009772,-0.00757193019346775,
0.0405698014962112));
#3900=CARTESIAN_POINT('Ctrl Pts',(0.0185213363978334,-0.00653347310729322,
0.0406030956853986));
#3901=CARTESIAN_POINT('Ctrl Pts',(0.0188651901483978,-0.00545702849840123,
0.0406357922021613));
#3902=CARTESIAN_POINT('Ctrl Pts',(0.0191150748707318,-0.00435908113442548,
0.0406686223862835));
#3903=CARTESIAN_POINT('Ctrl Pts',(0.0193241390270668,-0.00344049180569083,
0.0406960895106508));
#3904=CARTESIAN_POINT('Ctrl Pts',(0.0194674190065354,-0.00250686025663795,
0.0407236501334368));
#3905=CARTESIAN_POINT('Ctrl Pts',(0.0195430261230378,-0.00156812530245415,
0.0407517327302868));
#3906=CARTESIAN_POINT('Ctrl Pts',(0.0195525518360723,-0.00144985442792991,
0.0407552708464223));
#3907=CARTESIAN_POINT('Ctrl Pts',(0.0195610169632649,-0.0013314935040564,
0.0407588057322039));
#3908=CARTESIAN_POINT('Ctrl Pts',(0.0195684180643097,-0.00121306250355722,
0.040762337494801));
#3909=CARTESIAN_POINT('Ctrl Pts',(0.0196340641902166,-0.00016260577785821,
0.0407936634462662));
#3910=CARTESIAN_POINT('Ctrl Pts',(0.0196159791933113,0.000893372937041681,
0.0408247438968021));
#3911=CARTESIAN_POINT('Ctrl Pts',(0.0195119016444375,0.00194086813109823,
0.0408556524914995));
#3912=CARTESIAN_POINT('Ctrl Pts',(0.0194600673007048,0.00246255822213736,
0.0408710460777165));
#3913=CARTESIAN_POINT('Ctrl Pts',(0.0193869074413703,0.00298214237759033,
0.0408863970368728));
#3914=CARTESIAN_POINT('Ctrl Pts',(0.0192930006727264,0.00349796794705792,
0.0409017144665391));
#3915=CARTESIAN_POINT('Ctrl Pts',(0.0191532495647318,0.00426561436814203,
0.0409245097112102));
#3916=CARTESIAN_POINT('Ctrl Pts',(0.0189675463158243,0.00502493526337881,
0.0409472306187314));
#3917=CARTESIAN_POINT('Ctrl Pts',(0.018737867920474,0.00577048978937683,
0.0409699070306632));
#3918=CARTESIAN_POINT('Ctrl Pts',(0.0181683969095585,0.00761903844788332,
0.0410261315580379));
#3919=CARTESIAN_POINT('Ctrl Pts',(0.0173254298538421,0.00938481099804564,
0.0410843948488163));
#3920=CARTESIAN_POINT('Ctrl Pts',(0.0162415868867253,0.0109871095616463,
0.0411413316106044));
#3921=CARTESIAN_POINT('Ctrl Pts',(0.0159382778167837,0.0114355063329861,
0.0411572651330679));
#3922=CARTESIAN_POINT('Ctrl Pts',(0.0156161031128667,0.0118711269345185,
0.0411730948625773));
#3923=CARTESIAN_POINT('Ctrl Pts',(0.0152765261226171,0.0122927774254404,
0.0411887468171455));
#3924=CARTESIAN_POINT('Ctrl Pts',(0.0137608231190831,0.0141748157669136,
0.0412586093674105));
#3925=CARTESIAN_POINT('Ctrl Pts',(0.011893964579822,0.0157743111716901,
0.0413308271191975));
#3926=CARTESIAN_POINT('Ctrl Pts',(0.00980143981381423,0.0169827018719894,
0.0414030239004386));
#3927=CARTESIAN_POINT('Ctrl Pts',(0.00974992194600251,0.0170124523979446,
0.041404801382021));
#3928=CARTESIAN_POINT('Ctrl Pts',(0.00969826706800881,0.0170419658699547,
0.0414065788518958));
#3929=CARTESIAN_POINT('Ctrl Pts',(0.00964647701845708,0.0170712406656761,
0.0414083562746716));
#3930=CARTESIAN_POINT('Ctrl Pts',(0.00945339924048274,0.0171803796326681,
0.0414149826603006));
#3931=CARTESIAN_POINT('Ctrl Pts',(0.00925847152992285,0.0172862182932378,
0.0414215810743924));
#3932=CARTESIAN_POINT('Ctrl Pts',(0.00906178542676847,0.0173886677601023,
0.0414281567129537));
#3933=CARTESIAN_POINT('Ctrl Pts',(0.0082642871159486,0.0178040670967025,
0.0414548187930963));
#3934=CARTESIAN_POINT('Ctrl Pts',(0.00743786716964871,0.0181637552600002,
0.0414811064345708));
#3935=CARTESIAN_POINT('Ctrl Pts',(0.00659067730787573,0.0184654757346471,
0.0415073660055664));
#3936=CARTESIAN_POINT('Ctrl Pts',(0.00531434853412113,0.018920030894947,
0.0415469272037824));
#3937=CARTESIAN_POINT('Ctrl Pts',(0.00399082787679268,0.0192430130244783,
0.041586424658356));
#3938=CARTESIAN_POINT('Ctrl Pts',(0.00264878189740991,0.0194264446439177,
0.0416270428260824));
#3939=CARTESIAN_POINT('Ctrl Pts',(0.00262774242244945,0.0194293203315047,
0.0416276796037606));
#3940=CARTESIAN_POINT('Ctrl Pts',(0.0026066982449234,0.0194321622572944,
0.0416283161913863));
#3941=CARTESIAN_POINT('Ctrl Pts',(0.00258564947599113,0.0194349703909596,
0.0416289525910975));
#3942=CARTESIAN_POINT('Ctrl Pts',(0.00163032743865986,0.0195624206937692,
0.0416578363073191));
#3943=CARTESIAN_POINT('Ctrl Pts',(0.00066553312129495,0.0196202517368775,
0.0416863334291455));
#3944=CARTESIAN_POINT('Ctrl Pts',(-0.000298249588989085,0.01960569196887,
0.041714641419271));
#3945=CARTESIAN_POINT('Ctrl Pts',(-0.00108188096903927,0.0195938537288028,
0.0417376580485712));
#3946=CARTESIAN_POINT('Ctrl Pts',(-0.0018648388322355,0.0195341594288772,
0.0417605496434169));
#3947=CARTESIAN_POINT('Ctrl Pts',(-0.0026414618654771,0.0194279964095306,
0.0417834223447952));
#3948=CARTESIAN_POINT('Ctrl Pts',(-0.00334186250984439,0.019332252858315,
0.0418040501836541));
#3949=CARTESIAN_POINT('Ctrl Pts',(-0.00403710904737991,0.019198714950303,
0.041824662559149));
#3950=CARTESIAN_POINT('Ctrl Pts',(-0.00472302410232189,0.0190284621933872,
0.0418453374197706));
#3951=CARTESIAN_POINT('Ctrl Pts',(-0.0064196534982297,0.0186073374053589,
0.0418964772453717));
#3952=CARTESIAN_POINT('Ctrl Pts',(-0.00806150782684624,0.0179600810339277,
0.0419488272613967));
#3953=CARTESIAN_POINT('Ctrl Pts',(-0.00958670517786939,0.0171053189138847,
0.04200031366436));
#3954=CARTESIAN_POINT('Ctrl Pts',(-0.0102212479623757,0.0167497038615909,
0.0420217340565989));
#3955=CARTESIAN_POINT('Ctrl Pts',(-0.0108356294253104,0.0163581810395316,
0.042043005145475));
#3956=CARTESIAN_POINT('Ctrl Pts',(-0.0114266192537799,0.0159340482963215,
0.0420639770367207));
#3957=CARTESIAN_POINT('Ctrl Pts',(-0.0134381218402103,0.0144904631974609,
0.0421353573066524));
#3958=CARTESIAN_POINT('Ctrl Pts',(-0.0151749397646565,0.0126630913620002,
0.0422100685976412));
#3959=CARTESIAN_POINT('Ctrl Pts',(-0.0165106192350654,0.0105782733965823,
0.0422833247635465));
#3960=CARTESIAN_POINT('Ctrl Pts',(-0.0165298814453163,0.0105482076488679,
0.0422843812113703));
#3961=CARTESIAN_POINT('Ctrl Pts',(-0.016549060114541,0.0105180887405951,
0.0422854372231106));
#3962=CARTESIAN_POINT('Ctrl Pts',(-0.0165681548470484,0.0104879170256719,
0.0422864928150926));
#3963=CARTESIAN_POINT('Ctrl Pts',(-0.0178731263494615,0.00842592280090747,
0.0423586340432647));
#3964=CARTESIAN_POINT('Ctrl Pts',(-0.0187864664400924,0.00611676651103105,
0.0424288150650637));
#3965=CARTESIAN_POINT('Ctrl Pts',(-0.01925034893934,0.00372144081508613,
0.0425022399038524));
#3966=CARTESIAN_POINT('Ctrl Pts',(-0.0192564321146004,0.00369002944251258,
0.0425032027687234));
#3967=CARTESIAN_POINT('Ctrl Pts',(-0.01926243921991,0.00365860329252043,
0.0425041650508147));
#3968=CARTESIAN_POINT('Ctrl Pts',(-0.0192683701180398,0.00362716273105044,
0.0425051267619692));
#3969=CARTESIAN_POINT('Ctrl Pts',(-0.0194105372005109,0.00287351416086678,
0.0425281795384683));
#3970=CARTESIAN_POINT('Ctrl Pts',(-0.0195089145876999,0.00211157686058134,
0.0425509046850739));
#3971=CARTESIAN_POINT('Ctrl Pts',(-0.0195616231128487,0.00134644202647724,
0.0425734633951115));
#3972=CARTESIAN_POINT('Ctrl Pts',(-0.0196217206631096,0.000474045596882927,
0.0425991845323749));
#3973=CARTESIAN_POINT('Ctrl Pts',(-0.0196224431282707,-0.000402509072606478,
0.0426246892978863));
#3974=CARTESIAN_POINT('Ctrl Pts',(-0.0195649517984954,-0.00127526704080941,
0.0426502166238943));
#3975=CARTESIAN_POINT('Ctrl Pts',(-0.019512214445426,-0.00207585636955119,
0.0426736330870351));
#3976=CARTESIAN_POINT('Ctrl Pts',(-0.0194104919256066,-0.0028732475902264,
0.0426970684208183));
#3977=CARTESIAN_POINT('Ctrl Pts',(-0.0192607695208532,-0.00366121264862133,
0.0427207072868199));
#3978=CARTESIAN_POINT('Ctrl Pts',(-0.0190740123956418,-0.00464408551467769,
0.0427501933658404));
#3979=CARTESIAN_POINT('Ctrl Pts',(-0.0188125333994416,-0.00561322868398902,
0.0427798914297561));
#3980=CARTESIAN_POINT('Ctrl Pts',(-0.0184786768249165,-0.00655665877588957,
0.0428095276058055));
#3981=CARTESIAN_POINT('Ctrl Pts',(-0.0182912942316179,-0.00708617471388702,
0.0428261614059082));
#3982=CARTESIAN_POINT('Ctrl Pts',(-0.0180811146346293,-0.00760759359283758,
0.0428427757391353));
#3983=CARTESIAN_POINT('Ctrl Pts',(-0.017848572569268,-0.00811882471153674,
0.0428593222125033));
#3984=CARTESIAN_POINT('Ctrl Pts',(-0.0176686592058633,-0.00851435448331981,
0.04287212390355));
#3985=CARTESIAN_POINT('Ctrl Pts',(-0.0174753603962122,-0.00890378645717535,
0.0428848849748933));
#3986=CARTESIAN_POINT('Ctrl Pts',(-0.0172693147432776,-0.00928635926206099,
0.0428975830151794));
#3987=CARTESIAN_POINT('Ctrl Pts',(-0.0170422026999812,-0.00970804683561434,
0.042911579320533));
#3988=CARTESIAN_POINT('Ctrl Pts',(-0.0167996041650378,-0.0101214007368307,
0.0429254990428556));
#3989=CARTESIAN_POINT('Ctrl Pts',(-0.0165423762973981,-0.0105254137063882,
0.0429393119428331));
#3990=CARTESIAN_POINT('Ctrl Pts',(-0.0152934689411606,-0.0124870004284088,
0.0430063771195229));
#3991=CARTESIAN_POINT('Ctrl Pts',(-0.0136936951536604,-0.0142263191017672,
0.0430768110230036));
#3992=CARTESIAN_POINT('Ctrl Pts',(-0.0118400805346473,-0.0156306942954068,
0.0431451241299908));
#3993=CARTESIAN_POINT('Ctrl Pts',(-0.0117202511283184,-0.0157214820157834,
0.043149540322532));
#3994=CARTESIAN_POINT('Ctrl Pts',(-0.0115993587669383,-0.0158108717725505,
0.0431539476543787));
#3995=CARTESIAN_POINT('Ctrl Pts',(-0.0114774406166601,-0.0158988494963043,
0.0431583446401897));
#3996=CARTESIAN_POINT('Ctrl Pts',(-0.00946959752857121,-0.0173477351966017,
0.0432307576283198));
#3997=CARTESIAN_POINT('Ctrl Pts',(-0.00718360046509504,-0.0184104836100125,
0.0433028037989555));
#3998=CARTESIAN_POINT('Ctrl Pts',(-0.00478285932204469,-0.0190151657387881,
0.0433773524627605));
#3999=CARTESIAN_POINT('Ctrl Pts',(-0.00469074786955742,-0.0190383661364386,
0.0433802127401894));
#4000=CARTESIAN_POINT('Ctrl Pts',(-0.00459846988094241,-0.0190609018583872,
0.0433830671764807));
#4001=CARTESIAN_POINT('Ctrl Pts',(-0.00450603451024662,-0.019082768512199,
0.0433859161637335));
#4002=CARTESIAN_POINT('Ctrl Pts',(-0.00400209587331729,-0.0192019810131403,
0.0434014482565032));
#4003=CARTESIAN_POINT('Ctrl Pts',(-0.00349347768360954,-0.0193013075967398,
0.0434168185421164));
#4004=CARTESIAN_POINT('Ctrl Pts',(-0.00298167678488289,-0.0193800352610025,
0.0434320899266522));
#4005=CARTESIAN_POINT('Ctrl Pts',(-0.00220634235077419,-0.0194993009152279,
0.0434552247634933));
#4006=CARTESIAN_POINT('Ctrl Pts',(-0.00142369833611539,-0.019571290570905,
0.0434781326258286));
#4007=CARTESIAN_POINT('Ctrl Pts',(-0.000639474275654967,-0.0195963095698605,
0.043501032217645));
#4008=CARTESIAN_POINT('Ctrl Pts',(0.000438503110942305,-0.0196307001432555,
0.0435325094999486));
#4009=CARTESIAN_POINT('Ctrl Pts',(0.00151947774145859,-0.0195763270260509,
0.0435639709613537));
#4010=CARTESIAN_POINT('Ctrl Pts',(0.00258823590661716,-0.0194341414350657,
0.0435959851295769));
#4011=CARTESIAN_POINT('Ctrl Pts',(0.00307987094615959,-0.0193687352272582,
0.0436107118351811));
#4012=CARTESIAN_POINT('Ctrl Pts',(0.00356914954668982,-0.01928485232925,
0.0436254399039092));
#4013=CARTESIAN_POINT('Ctrl Pts',(0.00405458967572973,-0.0191826303286845,
0.0436401539105142));
#4014=CARTESIAN_POINT('Ctrl Pts',(0.00491584155092943,-0.0190012714248628,
0.0436662590160096));
#4015=CARTESIAN_POINT('Ctrl Pts',(0.00576500687619487,-0.0187621807493735,
0.0436923199287786));
#4016=CARTESIAN_POINT('Ctrl Pts',(0.00659384989106213,-0.0184662232863616,
0.0437182504535147));
#4017=CARTESIAN_POINT('Ctrl Pts',(0.00726652449063877,-0.0182260293481222,
0.0437392952171561));
#4018=CARTESIAN_POINT('Ctrl Pts',(0.00792581386796981,-0.0179483820795277,
0.0437602540985842));
#4019=CARTESIAN_POINT('Ctrl Pts',(0.00856806803090388,-0.0176357876460967,
0.0437810810210471));
#4020=CARTESIAN_POINT('Ctrl Pts',(0.00891454019123954,-0.0174671546112169,
0.0437923163687261));
#4021=CARTESIAN_POINT('Ctrl Pts',(0.00925605547833657,-0.0172883519416999,
0.0438035132911829));
#4022=CARTESIAN_POINT('Ctrl Pts',(0.00959204654842168,-0.0170997771795284,
0.0438146644771659));
#4023=CARTESIAN_POINT('Ctrl Pts',(0.0114575273333149,-0.0160527773433201,
0.0438765777987753));
#4024=CARTESIAN_POINT('Ctrl Pts',(0.01315249313664,-0.0146995004376524,
0.0439413223686162));
#4025=CARTESIAN_POINT('Ctrl Pts',(0.014582894020761,-0.0131086562220267,
0.0440040961452706));
#4026=CARTESIAN_POINT('Ctrl Pts',(0.0148077957175964,-0.0128585280464454,
0.0440139660558972));
#4027=CARTESIAN_POINT('Ctrl Pts',(0.0150261677522008,-0.0126025195496569,
0.0440237872662282));
#4028=CARTESIAN_POINT('Ctrl Pts',(0.0152378195902247,-0.0123410357310326,
0.0440335410469246));
#4029=CARTESIAN_POINT('Ctrl Pts',(0.0167956016731289,-0.0104164844895907,
0.044105330004447));
#4030=CARTESIAN_POINT('Ctrl Pts',(0.0179846371579198,-0.0081934634972555,
0.0441781112268438));
#4031=CARTESIAN_POINT('Ctrl Pts',(0.018721464078544,-0.005829772812281,
0.044252434665857));
#4032=CARTESIAN_POINT('Ctrl Pts',(0.0187959600806053,-0.00559079470058125,
0.0442599490480151));
#4033=CARTESIAN_POINT('Ctrl Pts',(0.0188658856470297,-0.00535040433105225,
0.0442674234925172));
#4034=CARTESIAN_POINT('Ctrl Pts',(0.0189311470047869,-0.0051087612380711,
0.0442748657634843));
#4035=CARTESIAN_POINT('Ctrl Pts',(0.0189771464244929,-0.00493843928285718,
0.0442801114426663));
#4036=CARTESIAN_POINT('Ctrl Pts',(0.019020828600005,-0.0047674949847776,
0.0442853411404011));
#4037=CARTESIAN_POINT('Ctrl Pts',(0.0190621605762242,-0.00459598457439368,
0.0442905575594559));
#4038=CARTESIAN_POINT('Ctrl Pts',(0.0191764060397999,-0.00412191369429583,
0.0443049762315747));
#4039=CARTESIAN_POINT('Ctrl Pts',(0.0192726956143677,-0.00364351627008821,
0.0443192934517223));
#4040=CARTESIAN_POINT('Ctrl Pts',(0.0193509858833351,-0.00316214998513938,
0.0443335662976757));
#4041=CARTESIAN_POINT('Ctrl Pts',(0.0196016450894309,-0.00162097644699681,
0.0443792631675754));
#4042=CARTESIAN_POINT('Ctrl Pts',(0.0196677609153987,-4.92309039513941E-5,
0.0444245047309796));
#4043=CARTESIAN_POINT('Ctrl Pts',(0.0195480545964604,0.00150728839971708,
0.0444711654624511));
#4044=CARTESIAN_POINT('Ctrl Pts',(0.0195213431871371,0.00185461195463585,
0.0444815773931555));
#4045=CARTESIAN_POINT('Ctrl Pts',(0.0194854798869456,0.0022012694530825,
0.044491964791845));
#4046=CARTESIAN_POINT('Ctrl Pts',(0.0194404619325807,0.00254674744189553,
0.0445023292351287));
#4047=CARTESIAN_POINT('Ctrl Pts',(0.0193317143932639,0.00338130071517316,
0.0445273660836349));
#4048=CARTESIAN_POINT('Ctrl Pts',(0.0191695385830301,0.00420897155821509,
0.0445522690907921));
#4049=CARTESIAN_POINT('Ctrl Pts',(0.0189539728052812,0.0050225089946227,
0.0445770599330592));
#4050=CARTESIAN_POINT('Ctrl Pts',(0.0187353040727264,0.00584775687006354,
0.0446022076263255));
#4051=CARTESIAN_POINT('Ctrl Pts',(0.0184616972581794,0.00665845893332401,
0.0446272399023531));
#4052=CARTESIAN_POINT('Ctrl Pts',(0.0181368018852249,0.00744798485784706,
0.0446521793872032));
#4053=CARTESIAN_POINT('Ctrl Pts',(0.0179723964976748,0.00784750521549859,
0.044664799405872));
#4054=CARTESIAN_POINT('Ctrl Pts',(0.0177948598770831,0.00824160360557394,
0.0446773956418858));
#4055=CARTESIAN_POINT('Ctrl Pts',(0.0176046755010266,0.00862942530263859,
0.0446899709975055));
#4056=CARTESIAN_POINT('Ctrl Pts',(0.0170113443726009,0.00983933901857418,
0.044729203189418));
#4057=CARTESIAN_POINT('Ctrl Pts',(0.0162931793872839,0.0109888325402594,
0.0447694244757433));
#4058=CARTESIAN_POINT('Ctrl Pts',(0.0154654579396631,0.0120526195318694,
0.0448094521838519));
#4059=CARTESIAN_POINT('Ctrl Pts',(0.0150935750571326,0.0125305631371433,
0.044827436035201));
#4060=CARTESIAN_POINT('Ctrl Pts',(0.014699575607088,0.0129912202330751,
0.0448453808776533));
#4061=CARTESIAN_POINT('Ctrl Pts',(0.0142848231469846,0.0134323615062758,
0.0448631795335283));
#4062=CARTESIAN_POINT('Ctrl Pts',(0.014066770823506,0.013664287507582,0.0448725370145361));
#4063=CARTESIAN_POINT('Ctrl Pts',(0.0138429819547258,0.0138908198891575,
0.0448818540890663));
#4064=CARTESIAN_POINT('Ctrl Pts',(0.01361378841286,0.0141117668481537,0.044891115182422));
#4065=CARTESIAN_POINT('Ctrl Pts',(0.0134668482240847,0.0142534200012049,
0.0448970526394502));
#4066=CARTESIAN_POINT('Ctrl Pts',(0.0133176864899402,0.0143927774078182,
0.0449029670765043));
#4067=CARTESIAN_POINT('Ctrl Pts',(0.0131663901569049,0.0145297890142031,
0.0449088543583721));
#4068=CARTESIAN_POINT('Ctrl Pts',(0.0113311666563392,0.0161917388767244,
0.0449802670477715));
#4069=CARTESIAN_POINT('Ctrl Pts',(0.00917823563226057,0.0175033459801922,
0.0450537343167706));
#4070=CARTESIAN_POINT('Ctrl Pts',(0.00685888645783075,0.018369971405742,
0.0451275652400751));
#4071=CARTESIAN_POINT('Ctrl Pts',(0.006633423756394,0.0184542156030937,
0.0451347423049179));
#4072=CARTESIAN_POINT('Ctrl Pts',(0.00640641430058575,0.0185342824360748,
0.0451418881132693));
#4073=CARTESIAN_POINT('Ctrl Pts',(0.00617799224869069,0.0186100779383486,
0.0451490092329829));
#4074=CARTESIAN_POINT('Ctrl Pts',(0.0040566220994443,0.0193139955970721,
0.0452151435254658));
#4075=CARTESIAN_POINT('Ctrl Pts',(0.00181281255591554,0.019649588024474,
0.0452791479002624));
#4076=CARTESIAN_POINT('Ctrl Pts',(-0.000421592885624359,0.0196021087506685,
0.045346269004323));
#4077=CARTESIAN_POINT('Ctrl Pts',(-0.000799209042739848,0.0195940847185999,
0.0453576125200993));
#4078=CARTESIAN_POINT('Ctrl Pts',(-0.00117662258591619,0.0195752759792154,
0.0453689010305467));
#4079=CARTESIAN_POINT('Ctrl Pts',(-0.00155318600217611,0.0195456171255359,
0.0453801451316362));
#4080=CARTESIAN_POINT('Ctrl Pts',(-0.00217739372216863,0.0194964533336395,
0.0453987838373665));
#4081=CARTESIAN_POINT('Ctrl Pts',(-0.00279926645063122,0.0194174740757821,
0.0454173005702448));
#4082=CARTESIAN_POINT('Ctrl Pts',(-0.00341583626122657,0.0193084051038481,
0.0454357431134138));
#4083=CARTESIAN_POINT('Ctrl Pts',(-0.00413991795470885,0.0191803176682533,
0.045457401500932));
#4084=CARTESIAN_POINT('Ctrl Pts',(-0.00485668581102688,0.0190107301067824,
0.0454789575699201));
#4085=CARTESIAN_POINT('Ctrl Pts',(-0.00556170773963108,0.0188015327661385,
0.0455004887114109));
#4086=CARTESIAN_POINT('Ctrl Pts',(-0.00626790764106543,0.0185919858919931,
0.0455220558278107));
#4087=CARTESIAN_POINT('Ctrl Pts',(-0.00696232094696038,0.0183426965088499,
0.0455435978840672));
#4088=CARTESIAN_POINT('Ctrl Pts',(-0.00764048251964898,0.0180556357720579,
0.0455651927109937));
#4089=CARTESIAN_POINT('Ctrl Pts',(-0.00852674485609969,0.0176804875337348,
0.0455934141298087));
#4090=CARTESIAN_POINT('Ctrl Pts',(-0.00938589906205814,0.0172402417007793,
0.0456220169147486));
#4091=CARTESIAN_POINT('Ctrl Pts',(-0.0102081825136696,0.0167396200083466,
0.0456506290017817));
#4092=CARTESIAN_POINT('Ctrl Pts',(-0.0108955189364848,0.0163211566152354,
0.0456745454864344));
#4093=CARTESIAN_POINT('Ctrl Pts',(-0.0115570978364352,0.0158605116620904,
0.0456984685812733));
#4094=CARTESIAN_POINT('Ctrl Pts',(-0.0121873512541309,0.0153604451019735,
0.0457221812068744));
#4095=CARTESIAN_POINT('Ctrl Pts',(-0.0126615364786944,0.014984208865171,
0.0457400219299549));
#4096=CARTESIAN_POINT('Ctrl Pts',(-0.0131179921413276,0.0145856577225673,
0.045757743513955));
#4097=CARTESIAN_POINT('Ctrl Pts',(-0.0135551913369484,0.0141669629230717,
0.0457752535067098));
#4098=CARTESIAN_POINT('Ctrl Pts',(-0.013629736889887,0.0140955725004599,
0.0457782390842335));
#4099=CARTESIAN_POINT('Ctrl Pts',(-0.0137037226862407,0.0140235964027954,
0.0457812185042448));
#4100=CARTESIAN_POINT('Ctrl Pts',(-0.0137771412554818,0.0139510453351788,
0.0457841913037298));
#4101=CARTESIAN_POINT('Ctrl Pts',(-0.0155381311601511,0.0122108629948475,
0.0458554957425919));
#4102=CARTESIAN_POINT('Ctrl Pts',(-0.0169679944495939,0.0101347759193475,
0.0459297520376834));
#4103=CARTESIAN_POINT('Ctrl Pts',(-0.0179615965362585,0.00786687201100686,
0.0460028432838322));
#4104=CARTESIAN_POINT('Ctrl Pts',(-0.0179835214366652,0.00781682826815478,
0.0460044561209165));
#4105=CARTESIAN_POINT('Ctrl Pts',(-0.0180052339512514,0.00776669211722235,
0.0460060678910632));
#4106=CARTESIAN_POINT('Ctrl Pts',(-0.0180267328728561,0.00771646503611489,
0.0460076786566059));
#4107=CARTESIAN_POINT('Ctrl Pts',(-0.0189795313469597,0.00549047960680238,
0.0460790652581937));
#4108=CARTESIAN_POINT('Ctrl Pts',(-0.0195130654381887,0.00308526526209829,
0.0461484779762909));
#4109=CARTESIAN_POINT('Ctrl Pts',(-0.0195960302286564,0.000665585239956466,
0.0462213427044112));
#4110=CARTESIAN_POINT('Ctrl Pts',(-0.0196156557985973,9.32026757209246E-5,
0.0462385790743205));
#4111=CARTESIAN_POINT('Ctrl Pts',(-0.019610458311314,-0.000480051640563988,
0.0462556449747022));
#4112=CARTESIAN_POINT('Ctrl Pts',(-0.0195800053358583,-0.0010519602751559,
0.0462726025397297));
#4113=CARTESIAN_POINT('Ctrl Pts',(-0.0195669762011355,-0.0012966481763451,
0.0462798577388033));
#4114=CARTESIAN_POINT('Ctrl Pts',(-0.0195493241975554,-0.00154108941194026,
0.0462870930999138));
#4115=CARTESIAN_POINT('Ctrl Pts',(-0.0195270163355137,-0.00178510887964728,
0.0462943134586364));
#4116=CARTESIAN_POINT('Ctrl Pts',(-0.0195015405699381,-0.00206378115866438,
0.0463025591688638));
#4117=CARTESIAN_POINT('Ctrl Pts',(-0.0194699926806406,-0.00234190339366558,
0.0463107853132295));
#4118=CARTESIAN_POINT('Ctrl Pts',(-0.0194324513035114,-0.00261922513595475,
0.0463189990937818));
#4119=CARTESIAN_POINT('Ctrl Pts',(-0.0192475632108364,-0.00398501115420958,
0.0463594512651216));
#4120=CARTESIAN_POINT('Ctrl Pts',(-0.018917234958018,-0.00533142284010873,
0.0463996033170856));
#4121=CARTESIAN_POINT('Ctrl Pts',(-0.0184513492754703,-0.00662818325867099,
0.0464403161144279));
#4122=CARTESIAN_POINT('Ctrl Pts',(-0.0181926513067204,-0.00734825107531402,
0.0464629232010355));
#4123=CARTESIAN_POINT('Ctrl Pts',(-0.0178920398210171,-0.00805353380411873,
0.0464856677724186));
#4124=CARTESIAN_POINT('Ctrl Pts',(-0.0175514121387224,-0.00873890521951034,
0.0465084149496889));
#4125=CARTESIAN_POINT('Ctrl Pts',(-0.0171883132558155,-0.00946949057190602,
0.0465326627577369));
#4126=CARTESIAN_POINT('Ctrl Pts',(-0.0167797459384585,-0.010177448968142,
0.0465569136471727));
#4127=CARTESIAN_POINT('Ctrl Pts',(-0.0163280528421513,-0.0108566721870501,
0.046581004445078));
#4128=CARTESIAN_POINT('Ctrl Pts',(-0.0158710328128927,-0.0115439056602121,
0.046605379351964));
#4129=CARTESIAN_POINT('Ctrl Pts',(-0.0153698663940956,-0.0122017216918697,
0.0466295903690525));
#4130=CARTESIAN_POINT('Ctrl Pts',(-0.0148297109479713,-0.0128257194634521,
0.0466534684820541));
#4131=CARTESIAN_POINT('Ctrl Pts',(-0.0147843169102547,-0.0128781595130369,
0.0466554751709988));
#4132=CARTESIAN_POINT('Ctrl Pts',(-0.0147386475029011,-0.0129303607889584,
0.0466574795061574));
#4133=CARTESIAN_POINT('Ctrl Pts',(-0.0146927057809048,-0.0129823207171048,
0.0466594813861116));
#4134=CARTESIAN_POINT('Ctrl Pts',(-0.0133802342849168,-0.0144667214244034,
0.0467166714578824));
#4135=CARTESIAN_POINT('Ctrl Pts',(-0.0118413977759141,-0.0157519137860914,
0.046776186114325));
#4136=CARTESIAN_POINT('Ctrl Pts',(-0.0101465429283985,-0.016778579443185,
0.0468347114259875));
#4137=CARTESIAN_POINT('Ctrl Pts',(-0.00993584571804817,-0.0169062101899887,
0.0468419870460326));
#4138=CARTESIAN_POINT('Ctrl Pts',(-0.00972273282650842,-0.0170298483206593,
0.0468492473792935));
#4139=CARTESIAN_POINT('Ctrl Pts',(-0.00950733532370906,-0.0171493817535994,
0.0468564860600439));
#4140=CARTESIAN_POINT('Ctrl Pts',(-0.00940553941406965,-0.0172058727267087,
0.0468599070286345));
#4141=CARTESIAN_POINT('Ctrl Pts',(-0.00930323322967836,-0.0172614469320521,
0.0468633231611005));
#4142=CARTESIAN_POINT('Ctrl Pts',(-0.00920043052571534,-0.0173160925487542,
0.0468667337845899));
#4143=CARTESIAN_POINT('Ctrl Pts',(-0.0090843931097565,-0.0173777731846825,
0.0468705834881606));
#4144=CARTESIAN_POINT('Ctrl Pts',(-0.0089677231036548,-0.0174382707506742,
0.0468744261730701));
#4145=CARTESIAN_POINT('Ctrl Pts',(-0.00885044639213257,-0.0174975798888131,
0.0468782608702125));
#4146=CARTESIAN_POINT('Ctrl Pts',(-0.00664092908507799,-0.0186149762199634,
0.0469505073511506));
#4147=CARTESIAN_POINT('Ctrl Pts',(-0.00421681768971605,-0.0193076562190323,
0.0470220253367197));
#4148=CARTESIAN_POINT('Ctrl Pts',(-0.00175092985893099,-0.0195296808721978,
0.0470964583338284));
#4149=CARTESIAN_POINT('Ctrl Pts',(-0.00112176331616142,-0.0195863300359179,
0.0471154497700463));
#4150=CARTESIAN_POINT('Ctrl Pts',(-0.000489894905214019,-0.0196127846244702,
0.047134204902151));
#4151=CARTESIAN_POINT('Ctrl Pts',(0.000141777348712952,-0.0196082023430686,
0.0471528316506303));
#4152=CARTESIAN_POINT('Ctrl Pts',(0.00198581354098918,-0.0195948253224772,
0.0472072085812724));
#4153=CARTESIAN_POINT('Ctrl Pts',(0.00382838290061911,-0.0193167741589601,
0.0472604902186985));
#4154=CARTESIAN_POINT('Ctrl Pts',(0.00559554573557424,-0.0187906250523076,
0.0473153519799245));
#4155=CARTESIAN_POINT('Ctrl Pts',(0.0063171093879068,-0.018575789122331,
0.0473377530015059));
#4156=CARTESIAN_POINT('Ctrl Pts',(0.00702663011246941,-0.0183197393147384,
0.0473601749646959));
#4157=CARTESIAN_POINT('Ctrl Pts',(0.00771907620688405,-0.018023803906562,
0.047382552784793));
#4158=CARTESIAN_POINT('Ctrl Pts',(0.0083093746742981,-0.0177715240261363,
0.0474016294941771));
#4159=CARTESIAN_POINT('Ctrl Pts',(0.00888726467947517,-0.0174902597050775,
0.0474206741900665));
#4160=CARTESIAN_POINT('Ctrl Pts',(0.00944965569617226,-0.0171808663461496,
0.0474396465390907));
#4161=CARTESIAN_POINT('Ctrl Pts',(0.0102993871904913,-0.0167133957191148,
0.0474683123641279));
#4162=CARTESIAN_POINT('Ctrl Pts',(0.0111137265508707,-0.0161817066965123,
0.0474968130285854));
#4163=CARTESIAN_POINT('Ctrl Pts',(0.011884707038125,-0.0155934842709244,
0.0475250094108726));
#4164=CARTESIAN_POINT('Ctrl Pts',(0.0119729836223838,-0.0155261333231718,
0.0475282378717195));
#4165=CARTESIAN_POINT('Ctrl Pts',(0.0120606919704838,-0.0154580413001771,
0.0475314623398955));
#4166=CARTESIAN_POINT('Ctrl Pts',(0.0121478202832886,-0.0153892197922658,
0.047534682604371));
#4167=CARTESIAN_POINT('Ctrl Pts',(0.0130855303793033,-0.0146485349251559,
0.047569340391412));
#4168=CARTESIAN_POINT('Ctrl Pts',(0.0139557781136343,-0.0138217260055939,
0.0476048752600626));
#4169=CARTESIAN_POINT('Ctrl Pts',(0.0147441637478159,-0.0129233653495744,
0.0476404252100881));
#4170=CARTESIAN_POINT('Ctrl Pts',(0.0153795016009046,-0.0121994017133175,
0.0476690739169486));
#4171=CARTESIAN_POINT('Ctrl Pts',(0.0159616914341347,-0.0114289685876835,
0.0476977324908912));
#4172=CARTESIAN_POINT('Ctrl Pts',(0.0164834132962554,-0.0106194771640476,
0.0477259499673176));
#4173=CARTESIAN_POINT('Ctrl Pts',(0.0166554013939217,-0.0103526244593086,
0.0477352519928678));
#4174=CARTESIAN_POINT('Ctrl Pts',(0.0168208194694678,-0.0100815253019015,
0.0477445060833523));
#4175=CARTESIAN_POINT('Ctrl Pts',(0.0169795644056261,-0.00980653987646143,
0.0477536960832668));
#4176=CARTESIAN_POINT('Ctrl Pts',(0.0170059510409588,-0.00976083170889089,
0.0477552236480655));
#4177=CARTESIAN_POINT('Ctrl Pts',(0.0170321509647273,-0.00971501582332793,
0.0477567514526926));
#4178=CARTESIAN_POINT('Ctrl Pts',(0.0170581636303232,-0.00966909385143338,
0.0477582795110124));
#4179=CARTESIAN_POINT('Ctrl Pts',(0.0182524516881071,-0.00756073389034829,
0.0478284354047341));
#4180=CARTESIAN_POINT('Ctrl Pts',(0.0190522837389822,-0.00522869649946405,
0.0478991245709661));
#4181=CARTESIAN_POINT('Ctrl Pts',(0.0194030930434553,-0.00283105888806109,
0.0479716928677681));
#4182=CARTESIAN_POINT('Ctrl Pts',(0.0194676143152033,-0.00239008247749865,
0.0479850397167215));
#4183=CARTESIAN_POINT('Ctrl Pts',(0.0195171292520355,-0.00194693478193621,
0.047998267582495));
#4184=CARTESIAN_POINT('Ctrl Pts',(0.0195512567445452,-0.00150259645558143,
0.0480114188612883));
#4185=CARTESIAN_POINT('Ctrl Pts',(0.0197067257641855,0.000521602772276424,
0.0480713299848619));
#4186=CARTESIAN_POINT('Ctrl Pts',(0.0195426945488879,0.00257091138858392,
0.0481296505115151));
#4187=CARTESIAN_POINT('Ctrl Pts',(0.0190723422976412,0.0045456720626107,
0.048190377341355));
#4188=CARTESIAN_POINT('Ctrl Pts',(0.0188513171159397,0.00547364006029096,
0.0482189137384147));
#4189=CARTESIAN_POINT('Ctrl Pts',(0.0185632585833114,0.00638591805316346,
0.0482472986924858));
#4190=CARTESIAN_POINT('Ctrl Pts',(0.0182098791959852,0.00727207905099765,
0.0482755467249605));
#4191=CARTESIAN_POINT('Ctrl Pts',(0.0181155206939046,0.00750869959921521,
0.0482830894456925));
#4192=CARTESIAN_POINT('Ctrl Pts',(0.0180165059454182,0.00774345813752375,
0.0482906224031199));
#4193=CARTESIAN_POINT('Ctrl Pts',(0.0179128697678814,0.0079761565392602,
0.0482981458635403));
#4194=CARTESIAN_POINT('Ctrl Pts',(0.0176047772396609,0.00866792885861658,
0.0483205118171769));
#4195=CARTESIAN_POINT('Ctrl Pts',(0.0172558370209183,0.00934149170639423,
0.0483427938390552));
#4196=CARTESIAN_POINT('Ctrl Pts',(0.0168693142228789,0.00999268649985981,
0.0483649989256025));
#4197=CARTESIAN_POINT('Ctrl Pts',(0.0166091150419891,0.0104310574128277,
0.0483799469321897));
#4198=CARTESIAN_POINT('Ctrl Pts',(0.0163318860033418,0.0108592923397931,
0.0483948600658214));
#4199=CARTESIAN_POINT('Ctrl Pts',(0.01603863851379,0.0112761336147263,0.0484097404248857));
#4200=CARTESIAN_POINT('Ctrl Pts',(0.0155236713032463,0.01200814188842,0.0484358715846475));
#4201=CARTESIAN_POINT('Ctrl Pts',(0.0149584672986166,0.0127051863216567,
0.0484624643170649));
#4202=CARTESIAN_POINT('Ctrl Pts',(0.0143486494926035,0.0133606760344674,
0.0484891367992333));
#4203=CARTESIAN_POINT('Ctrl Pts',(0.0136150387475326,0.0141492300777567,
0.0485212237919768));
#4204=CARTESIAN_POINT('Ctrl Pts',(0.0128168770620363,0.01487764157709,0.0485534264194115));
#4205=CARTESIAN_POINT('Ctrl Pts',(0.0119637366490637,0.0155347801842397,
0.0485850806203868));
#4206=CARTESIAN_POINT('Ctrl Pts',(0.0115647853821507,0.0158420757663893,
0.0485998829710787));
#4207=CARTESIAN_POINT('Ctrl Pts',(0.0111538073509754,0.0161337905292658,
0.0486145653947437));
#4208=CARTESIAN_POINT('Ctrl Pts',(0.0107322068856862,0.0164093941840038,
0.0486290599857062));
#4209=CARTESIAN_POINT('Ctrl Pts',(0.0106393907344554,0.0164700688573117,
0.048632250997713));
#4210=CARTESIAN_POINT('Ctrl Pts',(0.0105460551596421,0.0165299507342313,
0.0486354444186862));
#4211=CARTESIAN_POINT('Ctrl Pts',(0.0104522149827911,0.0165890333991381,
0.0486386403212916));
#4212=CARTESIAN_POINT('Ctrl Pts',(0.00845057432712571,0.0178492853305735,
0.04870680993479));
#4213=CARTESIAN_POINT('Ctrl Pts',(0.00621931489046285,0.0187459646756626,
0.0487761077726988));
#4214=CARTESIAN_POINT('Ctrl Pts',(0.00390242106104796,0.0192164289387707,
0.0488472415725295));
#4215=CARTESIAN_POINT('Origin',(-3.33410091067989E-18,-7.54132781358888E-18,
0.02722500000001));
#4216=CARTESIAN_POINT('',(-0.00267410765719662,-0.0198208994454103,0.0280251365197249));
#4217=CARTESIAN_POINT('Ctrl Pts',(0.0133243472275507,-0.0143853223690818,
0.027633052649436));
#4218=CARTESIAN_POINT('Ctrl Pts',(0.0133371597049457,-0.0143803938268325,
0.027638143375699));
#4219=CARTESIAN_POINT('Ctrl Pts',(0.0133491097939498,-0.01437692629415,
0.0276437330653008));
#4220=CARTESIAN_POINT('Ctrl Pts',(0.0133624591178736,-0.0143760350203788,
0.0276521670832468));
#4221=CARTESIAN_POINT('Ctrl Pts',(0.0133662584232186,-0.0143762139658227,
0.0276548851034376));
#4222=CARTESIAN_POINT('Ctrl Pts',(0.0133719557988712,-0.0143779063900848,
0.027660004263576));
#4223=CARTESIAN_POINT('Ctrl Pts',(0.0133740508948459,-0.014379031649626,
0.0276622551164688));
#4224=CARTESIAN_POINT('Ctrl Pts',(0.0133774366296147,-0.014382374503165,
0.0276670087343008));
#4225=CARTESIAN_POINT('Ctrl Pts',(0.0133785758837775,-0.0143845097043497,
0.0276693480579648));
#4226=CARTESIAN_POINT('Ctrl Pts',(0.0133801329798409,-0.0143905142029247,
0.0276748054595257));
#4227=CARTESIAN_POINT('Ctrl Pts',(0.0133800114082363,-0.0143945742364681,
0.0276776960548106));
#4228=CARTESIAN_POINT('Ctrl Pts',(0.0133782441005582,-0.0144056785236693,
0.0276846276021936));
#4229=CARTESIAN_POINT('Ctrl Pts',(0.0133754210049365,-0.0144135105345079,
0.0276884463574984));
#4230=CARTESIAN_POINT('Ctrl Pts',(0.0133492688381302,-0.0144736876206369,
0.0277147893066657));
#4231=CARTESIAN_POINT('Ctrl Pts',(0.0132780531294808,-0.0145627254576646,
0.0277321897333958));
#4232=CARTESIAN_POINT('Ctrl Pts',(0.0130525615090802,-0.0148288657592731,
0.0277783236653613));
#4233=CARTESIAN_POINT('Ctrl Pts',(0.0127355118461582,-0.0151507143958207,
0.0278090358832713));
#4234=CARTESIAN_POINT('Ctrl Pts',(0.0113338173669701,-0.0163697785915882,
0.0278941215381275));
#4235=CARTESIAN_POINT('Ctrl Pts',(0.00970157179351285,-0.0175591779730853,
0.0279382062503939));
#4236=CARTESIAN_POINT('Ctrl Pts',(0.00601982544243455,-0.0191042347362898,
0.0279942735844735));
#4237=CARTESIAN_POINT('Ctrl Pts',(0.00452206735635388,-0.0195242607581103,
0.0280053707332011));
#4238=CARTESIAN_POINT('Ctrl Pts',(0.00111327216503949,-0.0200521348532805,
0.0280188507344105));
#4239=CARTESIAN_POINT('Ctrl Pts',(-0.000798452490493468,-0.0200719511194766,
0.028023490868778));
#4240=CARTESIAN_POINT('Ctrl Pts',(-0.00267410274089336,-0.019820851594809,
0.0280254245808066));
#4241=CARTESIAN_POINT('',(-0.00271825954856836,-0.019813877416997,0.0280244668246282));
#4242=CARTESIAN_POINT('Origin',(-0.000549293599331646,-0.00500771488118298,
0.0280241846198133));
#4243=CARTESIAN_POINT('Ctrl Pts',(-0.00271821440726529,-0.0198135458119186,
0.0280241321612988));
#4244=CARTESIAN_POINT('Ctrl Pts',(-0.00393367573347782,-0.0196478393313809,
0.0280251647833523));
#4245=CARTESIAN_POINT('Ctrl Pts',(-0.00513515748447843,-0.0193691757868948,
0.0280253494250241));
#4246=CARTESIAN_POINT('Ctrl Pts',(-0.0076208221079721,-0.0185357861146813,
0.0280181133545067));
#4247=CARTESIAN_POINT('Ctrl Pts',(-0.00889024677618259,-0.0179539119362566,
0.0280112583434466));
#4248=CARTESIAN_POINT('Ctrl Pts',(-0.0108875255235375,-0.0167739147470748,
0.028000880345311));
#4249=CARTESIAN_POINT('Ctrl Pts',(-0.0116558404651034,-0.0162444653895009,
0.027996844565055));
#4250=CARTESIAN_POINT('Ctrl Pts',(-0.0146746609639791,-0.0138347791723099,
0.0279787569746152));
#4251=CARTESIAN_POINT('Ctrl Pts',(-0.0162267975972843,-0.0117672430102839,
0.0279564205940642));
#4252=CARTESIAN_POINT('Ctrl Pts',(-0.01788777906489,-0.00881988856544924,
0.0279292778835763));
#4253=CARTESIAN_POINT('Ctrl Pts',(-0.0184013281814634,-0.0076661637499722,
0.0279196232595673));
#4254=CARTESIAN_POINT('Ctrl Pts',(-0.0191991066170309,-0.00528143621178189,
0.0278976124852012));
#4255=CARTESIAN_POINT('Ctrl Pts',(-0.0194805161259997,-0.00405772267099027,
0.0278842887149602));
#4256=CARTESIAN_POINT('Ctrl Pts',(-0.0199716281238596,-0.000345621489104549,
0.0278433694887118));
#4257=CARTESIAN_POINT('Ctrl Pts',(-0.0198313964409325,0.00218504032657501,
0.0278185849951968));
#4258=CARTESIAN_POINT('Ctrl Pts',(-0.0187534638587115,0.00643919504332369,
0.0277634712392025));
#4259=CARTESIAN_POINT('Ctrl Pts',(-0.0180269407359819,0.0081946610069294,
0.0277372525083293));
#4260=CARTESIAN_POINT('Ctrl Pts',(-0.016605944183854,0.0105902222542839,
0.0276998220641422));
#4261=CARTESIAN_POINT('Ctrl Pts',(-0.0160933703872593,0.011333024744401,
0.0276877174935654));
#4262=CARTESIAN_POINT('Ctrl Pts',(-0.0149460768960582,0.0127708958296842,
0.0276617082318939));
#4263=CARTESIAN_POINT('Ctrl Pts',(-0.0143095911196356,0.0134593433464896,
0.027647467980505));
#4264=CARTESIAN_POINT('Ctrl Pts',(-0.0136258943224145,0.0140995374014215,
0.0276327013191247));
#4265=CARTESIAN_POINT('Ctrl Pts',(0.0190900649613877,0.00205433372412542,
0.0272252830000098));
#4266=CARTESIAN_POINT('Ctrl Pts',(0.019164972790608,0.001358515273083,0.0272253117504239));
#4267=CARTESIAN_POINT('Ctrl Pts',(0.0192025113633974,0.000658448918985767,
0.0272259708928909));
#4268=CARTESIAN_POINT('Ctrl Pts',(0.0192008633810244,-0.000839648309708166,
0.0272277157358531));
#4269=CARTESIAN_POINT('Ctrl Pts',(0.0191509021077202,-0.00163549950645143,
0.0272291153399539));
#4270=CARTESIAN_POINT('Ctrl Pts',(0.0190025036660294,-0.00283263080044433,
0.0272330903488605));
#4271=CARTESIAN_POINT('Ctrl Pts',(0.0189393247407838,-0.0032380532581191,
0.0272347581381483));
#4272=CARTESIAN_POINT('Ctrl Pts',(0.0188015983650252,-0.003971022977703,
0.0272384446479252));
#4273=CARTESIAN_POINT('Ctrl Pts',(0.0187312003110849,-0.00429933041491541,
0.0272403439225767));
#4274=CARTESIAN_POINT('Ctrl Pts',(0.0185505186547584,-0.00504832093153921,
0.027245255779874));
#4275=CARTESIAN_POINT('Ctrl Pts',(0.0184345969451057,-0.00546764062867066,
0.0272484340922319));
#4276=CARTESIAN_POINT('Ctrl Pts',(0.0180274492156387,-0.00677075667611901,
0.027259510986088));
#4277=CARTESIAN_POINT('Ctrl Pts',(0.0176888173635434,-0.00763324432941989,
0.0272680706901763));
#4278=CARTESIAN_POINT('Ctrl Pts',(0.0168501317667311,-0.00939508227704664,
0.0272902999344166));
#4279=CARTESIAN_POINT('Ctrl Pts',(0.0163428090511469,-0.0102791365549283,
0.0273045719276886));
#4280=CARTESIAN_POINT('Ctrl Pts',(0.0153992222583135,-0.011678773935156,
0.0273404822014852));
#4281=CARTESIAN_POINT('Ctrl Pts',(0.0150107817080505,-0.0121995946080458,
0.0273565377826957));
#4282=CARTESIAN_POINT('Ctrl Pts',(0.0145914571329563,-0.0127193413875486,
0.0273819694579566));
#4283=CARTESIAN_POINT('Ctrl Pts',(-0.00721290093784492,0.0182291764934771,
0.0473766299667637));
#4284=CARTESIAN_POINT('Ctrl Pts',(-0.00420323815286959,0.0194200431931251,
0.0472812717355952));
#4285=CARTESIAN_POINT('Ctrl Pts',(0.00241359707849445,0.020281308948128,
0.0470905742764496));
#4286=CARTESIAN_POINT('Ctrl Pts',(0.0117629947246592,0.0166962163881081,
0.0468045375893266));
#4287=CARTESIAN_POINT('Ctrl Pts',(0.018283695750204,0.00910117835512326,
0.0465185199053947));
#4288=CARTESIAN_POINT('Ctrl Pts',(0.0204125262592311,-0.000681076661549738,
0.0462325022214628));
#4289=CARTESIAN_POINT('Ctrl Pts',(0.0176366122703222,-0.0102994071616871,
0.0459464845375308));
#4290=CARTESIAN_POINT('Ctrl Pts',(0.0106235913473688,-0.0174433657146152,
0.0456604668535989));
#4291=CARTESIAN_POINT('Ctrl Pts',(0.00105804826432818,-0.0203963397841661,
0.0453744491696672));
#4292=CARTESIAN_POINT('Ctrl Pts',(-0.00876164095077485,-0.0184489621776749,
0.0450884314857352));
#4293=CARTESIAN_POINT('Ctrl Pts',(-0.0164763033700783,-0.0120690517388839,
0.0448024138018034));
#4294=CARTESIAN_POINT('Ctrl Pts',(-0.0202323839460323,-0.0027894616690056,
0.0445163961178714));
#4295=CARTESIAN_POINT('Ctrl Pts',(-0.0191274755543705,0.00716032403415325,
0.0442303784339396));
#4296=CARTESIAN_POINT('Ctrl Pts',(-0.0134270304565044,0.0153897808213991,
0.0439443607500077));
#4297=CARTESIAN_POINT('Ctrl Pts',(-0.00450063291508804,0.0199217175770845,
0.0436583430660759));
#4298=CARTESIAN_POINT('Ctrl Pts',(0.00550707955425326,0.0196672975739629,
0.0433723253821439));
#4299=CARTESIAN_POINT('Ctrl Pts',(0.0141916704902146,0.0146876481670792,
0.0430863076982121));
#4300=CARTESIAN_POINT('Ctrl Pts',(0.019466596323268,0.00617917057336689,
0.0428002900142801));
#4301=CARTESIAN_POINT('Ctrl Pts',(0.0200645124723457,-0.0038139034033907,
0.0425142723303483));
#4302=CARTESIAN_POINT('Ctrl Pts',(0.0158417648485009,-0.0128906558152126,
0.0422282546464164));
#4303=CARTESIAN_POINT('Ctrl Pts',(0.00781290314568374,-0.0188703223300021,
0.0419422369624845));
#4304=CARTESIAN_POINT('Ctrl Pts',(-0.00209307265942412,-0.0203162390076022,
0.0416562192785526));
#4305=CARTESIAN_POINT('Ctrl Pts',(-0.0114961705833705,-0.0168810124831249,
0.0413702015946207));
#4306=CARTESIAN_POINT('Ctrl Pts',(-0.0181372191489627,-0.00938998413563827,
0.0410841839106889));
#4307=CARTESIAN_POINT('Ctrl Pts',(-0.0204206519274421,0.000357064983935485,
0.0407981662267569));
#4308=CARTESIAN_POINT('Ctrl Pts',(-0.0177978554463378,0.0100183263094046,
0.0405121485428251));
#4309=CARTESIAN_POINT('Ctrl Pts',(-0.0108989780921419,0.0172726024988987,
0.0402261308588931));
#4310=CARTESIAN_POINT('Ctrl Pts',(-0.00138153178138498,0.0203769941471229,
0.0399401131749613));
#4311=CARTESIAN_POINT('Ctrl Pts',(0.00846783888072688,0.0185856456768591,
0.0396540954910294));
#4312=CARTESIAN_POINT('Ctrl Pts',(0.0162827417393255,0.0123289432631577,
0.0393680778070976));
#4313=CARTESIAN_POINT('Ctrl Pts',(0.0201855822300208,0.00311011102222455,
0.0390820601231656));
#4314=CARTESIAN_POINT('Ctrl Pts',(0.019238670886555,-0.00685595092270353,
0.0387960424392338));
#4315=CARTESIAN_POINT('Ctrl Pts',(0.0136695109323678,-0.0151748143779572,
0.0385100247553018));
#4316=CARTESIAN_POINT('Ctrl Pts',(0.00481613876368891,-0.0198478041088813,
0.03822400707137));
#4317=CARTESIAN_POINT('Ctrl Pts',(-0.00519435027864363,-0.0197521959720525,
0.0379379893874381));
#4318=CARTESIAN_POINT('Ctrl Pts',(-0.0139568540261178,-0.0149109606071929,
0.0376519717035062));
#4319=CARTESIAN_POINT('Ctrl Pts',(-0.0193661090220246,-0.00648724455240246,
0.0373659540195743));
#4320=CARTESIAN_POINT('Ctrl Pts',(-0.0201224973490312,0.0034950852598829,
0.0370799363356424));
#4321=CARTESIAN_POINT('Ctrl Pts',(-0.0160442905023837,0.012637692147332,
0.0367939186517106));
#4322=CARTESIAN_POINT('Ctrl Pts',(-0.00811131115498278,0.0187439897535895,
0.0365079009677786));
#4323=CARTESIAN_POINT('Ctrl Pts',(0.00177047728314329,0.0203468899521645,
0.0362218832838468));
#4324=CARTESIAN_POINT('Ctrl Pts',(0.0112268940201491,0.0170612828121439,
0.0359358655999149));
#4325=CARTESIAN_POINT('Ctrl Pts',(0.0179859573072581,0.00967656242046211,
0.035649847915983));
#4326=CARTESIAN_POINT('Ctrl Pts',(0.0204237467046038,-3.3031527622212E-5,
0.0353638302320511));
#4327=CARTESIAN_POINT('Ctrl Pts',(0.017954563297662,-0.00973468938003808,
0.0350778125481192));
#4328=CARTESIAN_POINT('Ctrl Pts',(0.0111716486694778,-0.0170975081968528,
0.0347917948641874));
#4329=CARTESIAN_POINT('Ctrl Pts',(0.00170465374039907,-0.0203525103159496,
0.0345057771802554));
#4330=CARTESIAN_POINT('Ctrl Pts',(-0.00817189824329839,-0.018717654757926,
0.0342197594963236));
#4331=CARTESIAN_POINT('Ctrl Pts',(-0.0160850845909677,-0.0125857289910881,
0.0339337418123916));
#4332=CARTESIAN_POINT('Ctrl Pts',(-0.0201336973231744,-0.0034299785179592,
0.0336477241284598));
#4333=CARTESIAN_POINT('Ctrl Pts',(-0.0193450239960949,0.00654985245089273,
0.0333617064445279));
#4334=CARTESIAN_POINT('Ctrl Pts',(-0.0139085498504893,0.0149560276004993,
0.033075688760596));
#4335=CARTESIAN_POINT('Ctrl Pts',(-0.0051304324284239,0.0197688943454578,
0.0327896710766641));
#4336=CARTESIAN_POINT('Ctrl Pts',(0.00488031350104932,0.01983212194034,
0.0325036533927322));
#4337=CARTESIAN_POINT('Ctrl Pts',(0.0137185240478777,0.0151305194387098,
0.0322176357088004));
#4338=CARTESIAN_POINT('Ctrl Pts',(0.01926074657992,0.00679368543249859,
0.0319316180248685));
#4339=CARTESIAN_POINT('Ctrl Pts',(0.0201754166285885,-0.00317538726219133,
0.0316456003409366));
#4340=CARTESIAN_POINT('Ctrl Pts',(0.0162427772244762,-0.0123815471124375,
0.0313595826570047));
#4341=CARTESIAN_POINT('Ctrl Pts',(0.00840767723088317,-0.0186129386047611,
0.0310735649730728));
#4342=CARTESIAN_POINT('Ctrl Pts',(-0.0014474361873743,-0.0203724188517542,
0.0307875472891409));
#4343=CARTESIAN_POINT('Ctrl Pts',(-0.0109547912768018,-0.017237258136503,
0.0305015296052091));
#4344=CARTESIAN_POINT('Ctrl Pts',(-0.0178301676400183,-0.00996070484496575,
0.0302155119212772));
#4345=CARTESIAN_POINT('Ctrl Pts',(-0.02042170024753,-0.000291010064301635,
0.0299294942373453));
#4346=CARTESIAN_POINT('Ctrl Pts',(-0.0181067509547333,0.00944860150889341,
0.0296434765534134));
#4347=CARTESIAN_POINT('Ctrl Pts',(-0.0114415076527982,0.0169181105324464,
0.0293574588694815));
#4348=CARTESIAN_POINT('Ctrl Pts',(-0.00202734512638251,0.0203229015714057,
0.0290714411855496));
#4349=CARTESIAN_POINT('Ctrl Pts',(0.00787389754290309,0.0188449547652038,
0.0287854235016178));
#4350=CARTESIAN_POINT('Ctrl Pts',(0.0158833840052774,0.0128393407200084,
0.0284994058176858));
#4351=CARTESIAN_POINT('Ctrl Pts',(0.0200767324801768,0.00374899395041081,
0.028213388133754));
#4352=CARTESIAN_POINT('Ctrl Pts',(0.0194465302828959,-0.00624212788447286,
0.027927370449822));
#4353=CARTESIAN_POINT('Ctrl Pts',(0.0141440414563833,-0.0147334304062563,
0.0276413527658902));
#4354=CARTESIAN_POINT('Ctrl Pts',(0.00544352649237982,-0.0196850987558982,
0.0273553350819583));
#4355=CARTESIAN_POINT('Ctrl Pts',(-0.00203113937236448,-0.0198507233012331,
0.0271417335046875));
#4356=CARTESIAN_POINT('Ctrl Pts',(-0.00588806994588109,-0.018716086812218,
0.0270234711553939));
#4357=CARTESIAN_POINT('Ctrl Pts',(-0.00662013973344398,-0.0184526149174345,
0.0270005480340777));
#4358=CARTESIAN_POINT('Ctrl Pts',(-0.00730439188741038,0.0184604013203844,
0.0476060041896009));
#4359=CARTESIAN_POINT('Ctrl Pts',(-0.00425632366965761,0.0196664642900979,
0.0475106459584325));
#4360=CARTESIAN_POINT('Ctrl Pts',(0.002444073422561,0.0205385456324175,
0.0473199484992868));
#4361=CARTESIAN_POINT('Ctrl Pts',(0.011912280671761,0.0169080363409349,
0.0470339118121639));
#4362=CARTESIAN_POINT('Ctrl Pts',(0.0185156010912514,0.00921662171439746,
0.046747894128232));
#4363=CARTESIAN_POINT('Ctrl Pts',(0.0206714861398804,-0.000689711570171685,
0.0464618764443001));
#4364=CARTESIAN_POINT('Ctrl Pts',(0.0178603336264692,-0.0104300629338911,
0.0461758587603682));
#4365=CARTESIAN_POINT('Ctrl Pts',(0.0107583612219778,-0.0176646426214686,
0.0458898410764363));
#4366=CARTESIAN_POINT('Ctrl Pts',(0.00107146809609312,-0.0206550785415887,
0.0456038233925045));
#4367=CARTESIAN_POINT('Ctrl Pts',(-0.00887278587672541,-0.0186829965175012,
0.0453178057085725));
#4368=CARTESIAN_POINT('Ctrl Pts',(-0.0166853143347105,-0.0122221540701982,
0.0450317880246407));
#4369=CARTESIAN_POINT('Ctrl Pts',(-0.0204890419649653,-0.00282484735890255,
0.0447457703407087));
#4370=CARTESIAN_POINT('Ctrl Pts',(-0.019370117625557,0.00725115641726534,
0.0444597526567769));
#4371=CARTESIAN_POINT('Ctrl Pts',(-0.0135973592326749,0.0155850081874746,
0.0441737349728449));
#4372=CARTESIAN_POINT('Ctrl Pts',(-0.00455772580888151,0.0201744348808843,
0.0438877172889131));
#4373=CARTESIAN_POINT('Ctrl Pts',(0.00557693972913446,0.0199167874427015,
0.0436016996049812));
#4374=CARTESIAN_POINT('Ctrl Pts',(0.0143716991782204,0.0148739685947014,
0.0433156819210494));
#4375=CARTESIAN_POINT('Ctrl Pts',(0.0197135401918305,0.00625755655615915,
0.0430296642371174));
#4376=CARTESIAN_POINT('Ctrl Pts',(0.0203190412110636,-0.00386228474553421,
0.0427436465531856));
#4377=CARTESIAN_POINT('Ctrl Pts',(0.0160427258478934,-0.0130541804655416,
0.0424576288692537));
#4378=CARTESIAN_POINT('Ctrl Pts',(0.0079120138712402,-0.0191097021499721,
0.0421716111853218));
#4379=CARTESIAN_POINT('Ctrl Pts',(-0.00211962437075592,-0.0205739610298606,
0.0418855935013899));
#4380=CARTESIAN_POINT('Ctrl Pts',(-0.0116420054661631,-0.0170951568764531,
0.041599575817458));
#4381=CARTESIAN_POINT('Ctrl Pts',(-0.0183672991748746,-0.00950910095149356,
0.0413135581335261));
#4382=CARTESIAN_POINT('Ctrl Pts',(-0.0206796984818179,0.000361594538324737,
0.0410275404495942));
#4383=CARTESIAN_POINT('Ctrl Pts',(-0.0180236304678274,0.0101454139714469,
0.0407415227656624));
#4384=CARTESIAN_POINT('Ctrl Pts',(-0.0110372372785201,0.0174917144145092,
0.0404555050817304));
#4385=CARTESIAN_POINT('Ctrl Pts',(-0.00139905722811768,0.0206354868798953,
0.0401694873977986));
#4386=CARTESIAN_POINT('Ctrl Pts',(0.00857525780606488,0.0188214142257739,
0.0398834697138667));
#4387=CARTESIAN_POINT('Ctrl Pts',(0.0164892967581293,0.0124853422989168,
0.0395974520299348));
#4388=CARTESIAN_POINT('Ctrl Pts',(0.0204416468034083,0.00314956439260628,
0.0393114343460029));
#4389=CARTESIAN_POINT('Ctrl Pts',(0.0194827233987385,-0.00694292221380551,
0.039025416662071));
#4390=CARTESIAN_POINT('Ctrl Pts',(0.0138429157638674,-0.0153673147639087,
0.0387393989781391));
#4391=CARTESIAN_POINT('Ctrl Pts',(0.00487723398025732,-0.0200995837917219,
0.0384533812942073));
#4392=CARTESIAN_POINT('Ctrl Pts',(-0.00526024330431773,-0.020002762816121,
0.0381673636102754));
#4393=CARTESIAN_POINT('Ctrl Pts',(-0.0141339039537002,-0.0151001138712987,
0.0378813459263435));
#4394=CARTESIAN_POINT('Ctrl Pts',(-0.0196117781530113,-0.00656953861208552,
0.0375953282424116));
#4395=CARTESIAN_POINT('Ctrl Pts',(-0.020377761658005,0.00353942222801332,
0.0373093105584797));
#4396=CARTESIAN_POINT('Ctrl Pts',(-0.0162478206436494,0.0127980078227206,
0.0370232928745479));
#4397=CARTESIAN_POINT('Ctrl Pts',(-0.00821420734132261,0.0189817669791929,
0.0367372751906159));
#4398=CARTESIAN_POINT('Ctrl Pts',(0.0017929367051721,0.0206050007976186,
0.0364512575066841));
#4399=CARTESIAN_POINT('Ctrl Pts',(0.0113693129900347,0.0172777140279968,
0.0361652398227522));
#4400=CARTESIAN_POINT('Ctrl Pts',(0.0182141184983686,0.00979931463042184,
0.0358792221388203));
#4401=CARTESIAN_POINT('Ctrl Pts',(0.0206828325177998,-3.34505496714134E-5,
0.0355932044548884));
#4402=CARTESIAN_POINT('Ctrl Pts',(0.0181823262394883,-0.00985817896060884,
0.0353071867709565));
#4403=CARTESIAN_POINT('Ctrl Pts',(0.011313366823455,-0.0173143989504879,
0.0350211690870247));
#4404=CARTESIAN_POINT('Ctrl Pts',(0.00172627815666986,-0.0206106924586311,
0.0347351514030927));
#4405=CARTESIAN_POINT('Ctrl Pts',(-0.0082755630082577,-0.0189550979104602,
0.0344491337191609));
#4406=CARTESIAN_POINT('Ctrl Pts',(-0.0162891322263917,-0.0127453854869034,
0.0341631160352289));
#4407=CARTESIAN_POINT('Ctrl Pts',(-0.0203891037096258,-0.00347348957332576,
0.0338770983512971));
#4408=CARTESIAN_POINT('Ctrl Pts',(-0.0195904256525981,0.00663294072422812,
0.0335910806673652));
#4409=CARTESIAN_POINT('Ctrl Pts',(-0.0140849870145674,0.0151457525627581,
0.0333050629834333));
#4410=CARTESIAN_POINT('Ctrl Pts',(-0.00519551462303555,0.0200196730170817,
0.0330190452995014));
#4411=CARTESIAN_POINT('Ctrl Pts',(0.00494222280742118,0.0200837026866773,
0.0327330276155696));
#4412=CARTESIAN_POINT('Ctrl Pts',(0.0138925506361598,0.015322457920531,
0.0324470099316376));
#4413=CARTESIAN_POINT('Ctrl Pts',(0.0195050791337017,0.00687986685331638,
0.0321609922477058));
#4414=CARTESIAN_POINT('Ctrl Pts',(0.0204313522460819,-0.0032156686949788,
0.0318749745637738));
#4415=CARTESIAN_POINT('Ctrl Pts',(0.0164488252726359,-0.0125386134563552,
0.031588956879842));
#4416=CARTESIAN_POINT('Ctrl Pts',(0.00851433297462609,-0.0188490533764877,
0.0313029391959101));
#4417=CARTESIAN_POINT('Ctrl Pts',(-0.00146579766589046,-0.0206308535487779,
0.0310169215119782));
#4418=CARTESIAN_POINT('Ctrl Pts',(-0.0110937584818912,-0.0174559216820795,
0.0307309038280463));
#4419=CARTESIAN_POINT('Ctrl Pts',(-0.0180563525593635,-0.0100870615657941,
0.0304448861441144));
#4420=CARTESIAN_POINT('Ctrl Pts',(-0.0206807600985316,-0.000294701643987251,
0.0301588684601826));
#4421=CARTESIAN_POINT('Ctrl Pts',(-0.018336444479519,0.00956846184898988,
0.0298728507762507));
#4422=CARTESIAN_POINT('Ctrl Pts',(-0.0115866491005732,0.0171327256686071,
0.0295868330923188));
#4423=CARTESIAN_POINT('Ctrl Pts',(-0.00205306306468724,0.0205807078424339,
0.0293008154083869));
#4424=CARTESIAN_POINT('Ctrl Pts',(0.00797378204355697,0.0190840133222969,
0.029014797724455));
#4425=CARTESIAN_POINT('Ctrl Pts',(0.0160848729062248,0.0130022133376505,
0.0287287800405231));
#4426=CARTESIAN_POINT('Ctrl Pts',(0.0203314163538998,0.00379655402760361,
0.0284427623565912));
#4427=CARTESIAN_POINT('Ctrl Pts',(0.0196932193679318,-0.00632131679741478,
0.0281567446726594));
#4428=CARTESIAN_POINT('Ctrl Pts',(0.01432346641555,-0.0149203230493286,
0.0278707269887275));
#4429=CARTESIAN_POINT('Ctrl Pts',(0.00551257952459379,-0.0199348315334323,
0.0275847093047956));
#4430=CARTESIAN_POINT('Ctrl Pts',(-0.0020569042832382,-0.0201025188028601,
0.0273711077275248));
#4431=CARTESIAN_POINT('Ctrl Pts',(-0.00596276301333592,-0.0189535072862066,
0.0272528453782312));
#4432=CARTESIAN_POINT('Ctrl Pts',(-0.00670411969920145,-0.0186866970757026,
0.027229922256915));
#4433=CARTESIAN_POINT('Ctrl Pts',(-0.00735849711720089,0.0185971415334605,
0.0479417806836842));
#4434=CARTESIAN_POINT('Ctrl Pts',(-0.00428783925041722,0.0198121427984666,
0.0478464224525158));
#4435=CARTESIAN_POINT('Ctrl Pts',(0.00246217001037743,0.020690678174658,
0.0476557249933701));
#4436=CARTESIAN_POINT('Ctrl Pts',(0.0120005217001188,0.0170332799107578,
0.047369688306247));
#4437=CARTESIAN_POINT('Ctrl Pts',(0.0186527496081957,0.00928489129282601,
0.0470836706223151));
#4438=CARTESIAN_POINT('Ctrl Pts',(0.0208246064560382,-0.000694820201479215,
0.0467976529383832));
#4439=CARTESIAN_POINT('Ctrl Pts',(0.0179926296728585,-0.0105073214468486,
0.0465116352544513));
#4440=CARTESIAN_POINT('Ctrl Pts',(0.0108380516180699,-0.0177954894928257,
0.0462256175705195));
#4441=CARTESIAN_POINT('Ctrl Pts',(0.00107940465218105,-0.0208080765017444,
0.0459395998865877));
#4442=CARTESIAN_POINT('Ctrl Pts',(-0.0089385090230865,-0.0188213866680518,
0.0456535822026557));
#4443=CARTESIAN_POINT('Ctrl Pts',(-0.0168089071389339,-0.0123126869826029,
0.0453675645187239));
#4444=CARTESIAN_POINT('Ctrl Pts',(-0.0206408100004911,-0.0028457717872272,
0.0450815468347919));
#4445=CARTESIAN_POINT('Ctrl Pts',(-0.0195135974965471,0.00730486775344348,
0.0447955291508602));
#4446=CARTESIAN_POINT('Ctrl Pts',(-0.0136980786619302,0.0157004506913371,
0.0445095114669282));
#4447=CARTESIAN_POINT('Ctrl Pts',(-0.00459148615694533,0.0203238725469089,
0.0442234937829964));
#4448=CARTESIAN_POINT('Ctrl Pts',(0.00561824967815876,0.0200643166430405,
0.0439374760990643));
#4449=CARTESIAN_POINT('Ctrl Pts',(0.0144781543623876,0.0149841442288337,
0.0436514584151326));
#4450=CARTESIAN_POINT('Ctrl Pts',(0.019859563883049,0.00630390802308842,
0.0433654407312006));
#4451=CARTESIAN_POINT('Ctrl Pts',(0.0204695500169095,-0.00389089376600431,
0.0430794230472688));
#4452=CARTESIAN_POINT('Ctrl Pts',(0.0161615587931873,-0.0131508764215082,
0.0427934053633369));
#4453=CARTESIAN_POINT('Ctrl Pts',(0.00797062036489931,-0.0192512530441788,
0.042507387679405));
#4454=CARTESIAN_POINT('Ctrl Pts',(-0.00213532501969524,-0.0207263580980126,
0.0422213699954732));
#4455=CARTESIAN_POINT('Ctrl Pts',(-0.011728241048026,-0.0172217854718847,
0.0419353523115412));
#4456=CARTESIAN_POINT('Ctrl Pts',(-0.018503350883151,-0.00957953751466593,
0.0416493346276094));
#4457=CARTESIAN_POINT('Ctrl Pts',(-0.0208328787767761,0.000364272969931138,
0.0413633169436773));
#4458=CARTESIAN_POINT('Ctrl Pts',(-0.0181571365261317,0.0102205638826496,
0.0410772992597456));
#4459=CARTESIAN_POINT('Ctrl Pts',(-0.0111189931737195,0.0176212804222372,
0.0407912815758136));
#4460=CARTESIAN_POINT('Ctrl Pts',(-0.00140942043525284,0.0207883396871842,
0.0405052638918819));
#4461=CARTESIAN_POINT('Ctrl Pts',(0.00863877713257798,0.0189608296909045,
0.0402192462079499));
#4462=CARTESIAN_POINT('Ctrl Pts',(0.0166114375786667,0.0125778247119299,
0.0399332285240181));
#4463=CARTESIAN_POINT('Ctrl Pts',(0.0205930637831817,0.00317289409458759,
0.0396472108400861));
#4464=CARTESIAN_POINT('Ctrl Pts',(0.0196270373653758,-0.00699435037527052,
0.0393611931561543));
#4465=CARTESIAN_POINT('Ctrl Pts',(0.0139454541022107,-0.0154811447508544,
0.0390751754722224));
#4466=CARTESIAN_POINT('Ctrl Pts',(0.00491336101278272,-0.0202484670153544,
0.0387891577882905));
#4467=CARTESIAN_POINT('Ctrl Pts',(-0.00529920739374132,-0.0201509288597802,
0.0385031401043586));
#4468=CARTESIAN_POINT('Ctrl Pts',(-0.0142385977227327,-0.0152119646267011,
0.0382171224204267));
#4469=CARTESIAN_POINT('Ctrl Pts',(-0.0197570480642115,-0.00661820101706265,
0.0379311047364948));
#4470=CARTESIAN_POINT('Ctrl Pts',(-0.0205287054226866,0.00356563971572668,
0.037645087052563));
#4471=CARTESIAN_POINT('Ctrl Pts',(-0.0163681727832506,0.0128928062364819,
0.0373590693686311));
#4472=CARTESIAN_POINT('Ctrl Pts',(-0.00827505226633368,0.0191223702218961,
0.0370730516846992));
#4473=CARTESIAN_POINT('Ctrl Pts',(0.00180621748746097,0.0207576277859924,
0.0367870340007673));
#4474=CARTESIAN_POINT('Ctrl Pts',(0.0114535286626568,0.0174056948751697,
0.0365010163168354));
#4475=CARTESIAN_POINT('Ctrl Pts',(0.0183490355546499,0.00987190088726593,
0.0362149986329035));
#4476=CARTESIAN_POINT('Ctrl Pts',(0.020836036027435,-3.36983272233794E-5,
0.0359289809489716));
#4477=CARTESIAN_POINT('Ctrl Pts',(0.01831700780164,-0.00993120124196595,
0.0356429632650398));
#4478=CARTESIAN_POINT('Ctrl Pts',(0.0113971680872156,-0.0174426515331144,
0.0353569455811079));
#4479=CARTESIAN_POINT('Ctrl Pts',(0.00173906518049654,-0.0207633616067256,
0.0350709278971759));
#4480=CARTESIAN_POINT('Ctrl Pts',(-0.00833686241180801,-0.0190955036079324,
0.0347849102132441));
#4481=CARTESIAN_POINT('Ctrl Pts',(-0.0164097903724095,-0.0128397941123451,
0.0344988925293122));
#4482=CARTESIAN_POINT('Ctrl Pts',(-0.0205401314880474,-0.00349921867947509,
0.0342128748453802));
#4483=CARTESIAN_POINT('Ctrl Pts',(-0.0197355373998717,0.00668207276633544,
0.0339268571614483));
#4484=CARTESIAN_POINT('Ctrl Pts',(-0.014189318442187,0.0152579413766774,
0.0336408394775166));
#4485=CARTESIAN_POINT('Ctrl Pts',(-0.00523399924906165,0.0201679643193182,
0.0333548217935846));
#4486=CARTESIAN_POINT('Ctrl Pts',(0.00497883123031688,0.0202324682745314,
0.0330688041096528));
#4487=CARTESIAN_POINT('Ctrl Pts',(0.0139954566338475,0.0154359556403326,
0.0327827864257208));
#4488=CARTESIAN_POINT('Ctrl Pts',(0.0196495586955029,0.00693082794612401,
0.032496768741789));
#4489=CARTESIAN_POINT('Ctrl Pts',(0.0205826929711993,-0.00323948804993892,
0.0322107510578571));
#4490=CARTESIAN_POINT('Ctrl Pts',(0.0165706663095884,-0.0126314904637458,
0.0319247333739252));
#4491=CARTESIAN_POINT('Ctrl Pts',(0.0085774010139247,-0.0189886735724067,
0.0316387156899933));
#4492=CARTESIAN_POINT('Ctrl Pts',(-0.0014766552380766,-0.0207836720359113,
0.0313526980060615));
#4493=CARTESIAN_POINT('Ctrl Pts',(-0.0111759330453857,-0.017585222562614,
0.0310666803221296));
#4494=CARTESIAN_POINT('Ctrl Pts',(-0.0181901009993756,-0.0101617792453312,
0.0307806626381977));
#4495=CARTESIAN_POINT('Ctrl Pts',(-0.0208339482570844,-0.000296884579509907,
0.0304946449542658));
#4496=CARTESIAN_POINT('Ctrl Pts',(-0.0184722676386532,0.00963933811137976,
0.0302086272703339));
#4497=CARTESIAN_POINT('Ctrl Pts',(-0.0116724746420104,0.0172596325535676,
0.029922609586402));
#4498=CARTESIAN_POINT('Ctrl Pts',(-0.00206827067623507,0.0207331548721167,
0.0296365919024701));
#4499=CARTESIAN_POINT('Ctrl Pts',(0.00803284607283324,0.0192253739601348,
0.0293505742185382));
#4500=CARTESIAN_POINT('Ctrl Pts',(0.0162040180434696,0.0130985243027997,
0.0290645565346064));
#4501=CARTESIAN_POINT('Ctrl Pts',(0.0204820168320048,0.00382467627376117,
0.0287785388506744));
#4502=CARTESIAN_POINT('Ctrl Pts',(0.0198390925249088,-0.00636814077681435,
0.0284925211667426));
#4503=CARTESIAN_POINT('Ctrl Pts',(0.0144295643506168,-0.0150308415993066,
0.0282065034828107));
#4504=CARTESIAN_POINT('Ctrl Pts',(0.00555341269083751,-0.0200824952793844,
0.0279204857988788));
#4505=CARTESIAN_POINT('Ctrl Pts',(-0.00207214028752576,-0.020251422664825,
0.0277068842216081));
#4506=CARTESIAN_POINT('Ctrl Pts',(-0.00600693085431638,-0.0190939010566117,
0.0275886218723145));
#4507=CARTESIAN_POINT('Ctrl Pts',(-0.00675377898704213,-0.0188251147142943,
0.0275656987509983));
#4508=CARTESIAN_POINT('Ctrl Pts',(-0.00735848636385801,0.018597114781301,
0.0482800798765288));
#4509=CARTESIAN_POINT('Ctrl Pts',(-0.00428807610207837,0.0198120181097104,
0.0481847216453604));
#4510=CARTESIAN_POINT('Ctrl Pts',(0.00246231299161052,0.020690667516607,
0.0479940241862147));
#4511=CARTESIAN_POINT('Ctrl Pts',(0.0120004195113334,0.0170332134193045,
0.0477079874990917));
#4512=CARTESIAN_POINT('Ctrl Pts',(0.0186527344398819,0.0092848768349156,
0.0474219698151598));
#4513=CARTESIAN_POINT('Ctrl Pts',(0.0208245334106056,-0.00069482352875757,
0.0471359521312279));
#4514=CARTESIAN_POINT('Ctrl Pts',(0.0179925902419706,-0.010507290751049,
0.0468499344472961));
#4515=CARTESIAN_POINT('Ctrl Pts',(0.0108380182838931,-0.0177954432016931,
0.0465639167633642));
#4516=CARTESIAN_POINT('Ctrl Pts',(0.00107940394350933,-0.0208080202034228,
0.0462778990794323));
#4517=CARTESIAN_POINT('Ctrl Pts',(-0.00893848620920945,-0.0188213366594691,
0.0459918813955004));
#4518=CARTESIAN_POINT('Ctrl Pts',(-0.0168088616404131,-0.0123126538913307,
0.0457058637115685));
#4519=CARTESIAN_POINT('Ctrl Pts',(-0.0206407550737419,-0.00284576425842101,
0.0454198460276366));
#4520=CARTESIAN_POINT('Ctrl Pts',(-0.0195135451739758,0.00730484825878244,
0.0451338283437048));
#4521=CARTESIAN_POINT('Ctrl Pts',(-0.0136980420974059,0.015700408682781,
0.0448478106597729));
#4522=CARTESIAN_POINT('Ctrl Pts',(-0.00459147384350171,0.0203238182045745,
0.044561792975841));
#4523=CARTESIAN_POINT('Ctrl Pts',(0.0056182346359575,0.0200642629794484,
0.044275775291909));
#4524=CARTESIAN_POINT('Ctrl Pts',(0.0144781156517388,0.0149841041589697,
0.0439897576079772));
#4525=CARTESIAN_POINT('Ctrl Pts',(0.0198595107678583,0.00630389116311679,
0.0437037399240454));
#4526=CARTESIAN_POINT('Ctrl Pts',(0.0204694952768869,-0.00389088335985425,
0.0434177222401134));
#4527=CARTESIAN_POINT('Ctrl Pts',(0.0161615155708845,-0.0131508412521448,
0.0431317045561816));
#4528=CARTESIAN_POINT('Ctrl Pts',(0.00797059904943002,-0.0192512015599557,
0.0428456868722496));
#4529=CARTESIAN_POINT('Ctrl Pts',(-0.00213531930941816,-0.0207263026691252,
0.0425596691883178));
#4530=CARTESIAN_POINT('Ctrl Pts',(-0.01172820968279,-0.0172217394152337,
0.0422736515043859));
#4531=CARTESIAN_POINT('Ctrl Pts',(-0.018503301399289,-0.00957951189591236,
0.041987633820454));
#4532=CARTESIAN_POINT('Ctrl Pts',(-0.0208328230629031,0.000364271995757875,
0.0417016161365221));
#4533=CARTESIAN_POINT('Ctrl Pts',(-0.0181570879681079,0.0102205365495593,
0.0414155984525902));
#4534=CARTESIAN_POINT('Ctrl Pts',(-0.011118963437936,0.0176212332972508,
0.0411295807686582));
#4535=CARTESIAN_POINT('Ctrl Pts',(-0.00140941666601215,0.0207882840924558,
0.0408435630847265));
#4536=CARTESIAN_POINT('Ctrl Pts',(0.00863875402970301,0.0189607789835293,
0.0405575454007946));
#4537=CARTESIAN_POINT('Ctrl Pts',(0.0166113931543224,0.0125777910747684,
0.0402715277168627));
#4538=CARTESIAN_POINT('Ctrl Pts',(0.0205930087106859,0.00317288560924528,
0.0399855100329308));
#4539=CARTESIAN_POINT('Ctrl Pts',(0.0196269848763455,-0.00699433167012116,
0.0396994923489989));
#4540=CARTESIAN_POINT('Ctrl Pts',(0.0139454168075675,-0.0154811033492787,
0.039413474665067));
#4541=CARTESIAN_POINT('Ctrl Pts',(0.00491334787287013,-0.020248412864421,
0.0391274569811352));
#4542=CARTESIAN_POINT('Ctrl Pts',(-0.00529919322195107,-0.0201508749696955,
0.0388414392972033));
#4543=CARTESIAN_POINT('Ctrl Pts',(-0.0142385596441287,-0.0152119239449999,
0.0385554216132713));
#4544=CARTESIAN_POINT('Ctrl Pts',(-0.0197569952274909,-0.00661818331785798,
0.0382694039293395));
#4545=CARTESIAN_POINT('Ctrl Pts',(-0.0205286505223053,0.00356563018005573,
0.0379833862454076));
#4546=CARTESIAN_POINT('Ctrl Pts',(-0.0163681290094758,0.0128927717569586,
0.0376973685614758));
#4547=CARTESIAN_POINT('Ctrl Pts',(-0.00827503013617419,0.0191223190825089,
0.0374113508775438));
#4548=CARTESIAN_POINT('Ctrl Pts',(0.0018062126570527,0.0207575722733988,
0.037125333193612));
#4549=CARTESIAN_POINT('Ctrl Pts',(0.011453498032226,0.0174056483267262,
0.0368393155096801));
#4550=CARTESIAN_POINT('Ctrl Pts',(0.018348986483409,0.00987187448661805,
0.0365532978257482));
#4551=CARTESIAN_POINT('Ctrl Pts',(0.0208359803051525,-3.36982371031149E-5,
0.0362672801418163));
#4552=CARTESIAN_POINT('Ctrl Pts',(0.0183169588160517,-0.00993117468272995,
0.0359812624578844));
#4553=CARTESIAN_POINT('Ctrl Pts',(0.0113971376075112,-0.0174426048858365,
0.0356952447739525));
#4554=CARTESIAN_POINT('Ctrl Pts',(0.00173906052967517,-0.0207633060787985,
0.0354092270900206));
#4555=CARTESIAN_POINT('Ctrl Pts',(-0.00833684011634823,-0.019095452540394,
0.0351232094060888));
#4556=CARTESIAN_POINT('Ctrl Pts',(-0.0164097464873361,-0.0128397597745955,
0.0348371917221568));
#4557=CARTESIAN_POINT('Ctrl Pts',(-0.0205400765571089,-0.00349920932143097,
0.034551174038225));
#4558=CARTESIAN_POINT('Ctrl Pts',(-0.0197354846206781,0.00668205489630821,
0.0342651563542931));
#4559=CARTESIAN_POINT('Ctrl Pts',(-0.0141892804953708,0.0152579005720373,
0.0339791386703612));
#4560=CARTESIAN_POINT('Ctrl Pts',(-0.00523398525166097,0.0201679103836395,
0.0336931209864293));
#4561=CARTESIAN_POINT('Ctrl Pts',(0.00497881791531972,0.0202324141664546,
0.0334071033024974));
#4562=CARTESIAN_POINT('Ctrl Pts',(0.0139954192054736,0.0154359143594659,
0.0331210856185655));
#4563=CARTESIAN_POINT('Ctrl Pts',(0.0196495061462588,0.0069308094111364,
0.0328350679346337));
#4564=CARTESIAN_POINT('Ctrl Pts',(0.0205826379264074,-0.00323947938706664,
0.0325490502507017));
#4565=CARTESIAN_POINT('Ctrl Pts',(0.0165706219943414,-0.012631456681939,
0.0322630325667699));
#4566=CARTESIAN_POINT('Ctrl Pts',(0.00857737807506572,-0.0189886227928164,
0.0319770148828379));
#4567=CARTESIAN_POINT('Ctrl Pts',(-0.00147665128878163,-0.0207836164491755,
0.0316909971989061));
#4568=CARTESIAN_POINT('Ctrl Pts',(-0.0111759031578193,-0.0175851755430255,
0.0314049795149742));
#4569=CARTESIAN_POINT('Ctrl Pts',(-0.0181900523522099,-0.0101617520515411,
0.0311189618310423));
#4570=CARTESIAN_POINT('Ctrl Pts',(-0.0208338925423165,-0.000296883821320802,
0.0308329441471104));
#4571=CARTESIAN_POINT('Ctrl Pts',(-0.018472218233993,0.0096393124041283,
0.0305469264631785));
#4572=CARTESIAN_POINT('Ctrl Pts',(-0.0116724434337503,0.0172595862530516,
0.0302609087792467));
#4573=CARTESIAN_POINT('Ctrl Pts',(-0.00206826512962863,0.0207330997099389,
0.0299748910953147));
#4574=CARTESIAN_POINT('Ctrl Pts',(0.00803282455968905,0.0192253219761727,
0.0296888734113829));
#4575=CARTESIAN_POINT('Ctrl Pts',(0.016203974770053,0.0130984904096918,
0.029402855727451));
#4576=CARTESIAN_POINT('Ctrl Pts',(0.0204819619339504,0.00382466377548702,
0.0291168380435192));
#4577=CARTESIAN_POINT('Ctrl Pts',(0.0198390397134884,-0.0063681192131835,
0.0288308203595872));
#4578=CARTESIAN_POINT('Ctrl Pts',(0.0144295252725705,-0.0150308104555539,
0.0285448026756554));
#4579=CARTESIAN_POINT('Ctrl Pts',(0.00555339881550138,-0.020082423486759,
0.0282587849917234));
#4580=CARTESIAN_POINT('Ctrl Pts',(-0.00207213595705684,-0.0202513909459398,
0.0280451834144526));
#4581=CARTESIAN_POINT('Ctrl Pts',(-0.00600691495040043,-0.0190938529430217,
0.0279269210651591));
#4582=CARTESIAN_POINT('Ctrl Pts',(-0.00675376085986237,-0.0188250631284815,
0.0279039979438429));
#4583=CARTESIAN_POINT('',(-0.00180681039404039,0.0199180215654983,0.0481146278423413));
#4584=CARTESIAN_POINT('Ctrl Pts',(-0.0018066290537619,0.0199160495745719,
0.0481146129885405));
#4585=CARTESIAN_POINT('Ctrl Pts',(-0.000419086417513262,0.0200428076830944,
0.0480743776686796));
#4586=CARTESIAN_POINT('Ctrl Pts',(0.000981760764545469,0.0200259557728826,
0.0480341327385037));
#4587=CARTESIAN_POINT('Ctrl Pts',(0.00236510611954293,0.0198613315212514,
0.0479938874395228));
#4588=CARTESIAN_POINT('Ctrl Pts',(0.00457912424019984,0.0195978535149138,
0.0479294755984066));
#4589=CARTESIAN_POINT('Ctrl Pts',(0.00674819412852193,0.0189557351309404,
0.0478650628125731));
#4590=CARTESIAN_POINT('Ctrl Pts',(0.00875267323590477,0.0179821004028718,
0.0478006869694389));
#4591=CARTESIAN_POINT('Ctrl Pts',(0.00971641729558351,0.0175139814376918,
0.0477697353690062));
#4592=CARTESIAN_POINT('Ctrl Pts',(0.0106432240236844,0.016968729251138,
0.0477387788531544));
#4593=CARTESIAN_POINT('Ctrl Pts',(0.0115195598750037,0.0163513591877612,
0.0477078197945955));
#4594=CARTESIAN_POINT('Ctrl Pts',(0.0136047363796064,0.0148823726697951,
0.0476341549988275));
#4595=CARTESIAN_POINT('Ctrl Pts',(0.0154037570289893,0.0130047521468245,
0.0475604758071248));
#4596=CARTESIAN_POINT('Ctrl Pts',(0.0167911465237653,0.0108654956870542,
0.0474868141835744));
#4597=CARTESIAN_POINT('Ctrl Pts',(0.0171991334827954,0.010236408656416,
0.047465152651681));
#4598=CARTESIAN_POINT('Ctrl Pts',(0.0175718108799535,0.00958434708487411,
0.0474434901447633));
#4599=CARTESIAN_POINT('Ctrl Pts',(0.0179059817890189,0.00891298287678909,
0.0474218270099204));
#4600=CARTESIAN_POINT('Ctrl Pts',(0.0191857661213335,0.00634183927489086,
0.0473388630540261));
#4601=CARTESIAN_POINT('Ctrl Pts',(0.019900256414819,0.00348744924989544,
0.0472558898884695));
#4602=CARTESIAN_POINT('Ctrl Pts',(0.0199914850418067,0.000617271098882001,
0.0471729270098781));
#4603=CARTESIAN_POINT('Ctrl Pts',(0.0200050865688785,0.00018934833920524,
0.0471605578459831));
#4604=CARTESIAN_POINT('Ctrl Pts',(0.0200048495514301,-0.000239019741346143,
0.0471481886025195));
#4605=CARTESIAN_POINT('Ctrl Pts',(0.0199905764025167,-0.000666951338467598,
0.0471358192893664));
#4606=CARTESIAN_POINT('Ctrl Pts',(0.0198841187835615,-0.00385871926449636,
0.0470435616078708));
#4607=CARTESIAN_POINT('Ctrl Pts',(0.0189962321754751,-0.00702609747428377,
0.0469513000495103));
#4608=CARTESIAN_POINT('Ctrl Pts',(0.0174309498365186,-0.00980949459467725,
0.0468590387135337));
#4609=CARTESIAN_POINT('Ctrl Pts',(0.0173787702133671,-0.00990228080276793,
0.0468559631267064));
#4610=CARTESIAN_POINT('Ctrl Pts',(0.0173258363793222,-0.009994644257522,
0.046852887537865));
#4611=CARTESIAN_POINT('Ctrl Pts',(0.0172721521207833,-0.0100865716292013,
0.0468498119471536));
#4612=CARTESIAN_POINT('Ctrl Pts',(0.0156080420274484,-0.0129361456240533,
0.0467544744742127));
#4613=CARTESIAN_POINT('Ctrl Pts',(0.0132224009861491,-0.0153663481240692,
0.0466591352044324));
#4614=CARTESIAN_POINT('Ctrl Pts',(0.0104040112271683,-0.017082847304282,
0.0465637984306496));
#4615=CARTESIAN_POINT('Ctrl Pts',(0.0102201870494318,-0.0171948027388995,
0.046557580268668));
#4616=CARTESIAN_POINT('Ctrl Pts',(0.0100345234667666,-0.0173037239456352,
0.0465513621173045));
#4617=CARTESIAN_POINT('Ctrl Pts',(0.0098471300732825,-0.0174095776511951,
0.0465451439777503));
#4618=CARTESIAN_POINT('Ctrl Pts',(0.00716143349550298,-0.0189266585337278,
0.0464560264490559));
#4619=CARTESIAN_POINT('Ctrl Pts',(0.00411684254621828,-0.0198150033221465,
0.0463668957633119));
#4620=CARTESIAN_POINT('Ctrl Pts',(0.00103619130858969,-0.0199748101253284,
0.0462777789272368));
#4621=CARTESIAN_POINT('Ctrl Pts',(0.000499945471597491,-0.0200026275335058,
0.0462622664499503));
#4622=CARTESIAN_POINT('Ctrl Pts',(-3.73892778430996E-5,-0.0200083876603631,
0.046246754392309));
#4623=CARTESIAN_POINT('Ctrl Pts',(-0.000574065248736717,-0.0199924486112571,
0.0462312428967546));
#4624=CARTESIAN_POINT('Ctrl Pts',(-0.00333563481663002,-0.0199104311643439,
0.0461514255089852));
#4625=CARTESIAN_POINT('Ctrl Pts',(-0.0060843908255534,-0.0192531361972575,
0.0460715823987677));
#4626=CARTESIAN_POINT('Ctrl Pts',(-0.00858056709445076,-0.0180676701338543,
0.0459917569660781));
#4627=CARTESIAN_POINT('Ctrl Pts',(-0.00935631800301479,-0.0176992560970671,
0.045966949161955));
#4628=CARTESIAN_POINT('Ctrl Pts',(-0.0101076857205608,-0.0172798821350523,
0.045942143065154));
#4629=CARTESIAN_POINT('Ctrl Pts',(-0.0108290514923762,-0.0168142771863726,
0.0459173399783363));
#4630=CARTESIAN_POINT('Ctrl Pts',(-0.0128800154254361,-0.0154904841896616,
0.0458468206406034));
#4631=CARTESIAN_POINT('Ctrl Pts',(-0.0146926582932733,-0.0137897259576287,
0.0457762698468613));
#4632=CARTESIAN_POINT('Ctrl Pts',(-0.0161357813182754,-0.0118196194217879,
0.0457057324142096));
#4633=CARTESIAN_POINT('Ctrl Pts',(-0.0168334883842918,-0.0108671315000745,
0.0456716296632125));
#4634=CARTESIAN_POINT('Ctrl Pts',(-0.0174448736424335,-0.00985176298165012,
0.0456375300352811));
#4635=CARTESIAN_POINT('Ctrl Pts',(-0.0179629131528242,-0.00879138030529754,
0.0456034385951129));
#4636=CARTESIAN_POINT('Ctrl Pts',(-0.018893287979174,-0.00688698241944568,
0.0455422119568153));
#4637=CARTESIAN_POINT('Ctrl Pts',(-0.0195245822354672,-0.00483272904782927,
0.0454809558152053));
#4638=CARTESIAN_POINT('Ctrl Pts',(-0.0198142378651557,-0.00273181044624143,
0.0454197056168585));
#4639=CARTESIAN_POINT('Ctrl Pts',(-0.0200194577727188,-0.00124331763952777,
0.0453763100852182));
#4640=CARTESIAN_POINT('Ctrl Pts',(-0.0200532587434344,0.00026852419434009,
0.0453329175368958));
#4641=CARTESIAN_POINT('Ctrl Pts',(-0.0199204205458401,0.00176427947810715,
0.0452895405781725));
#4642=CARTESIAN_POINT('Ctrl Pts',(-0.0197613618872835,0.00355527659545227,
0.0452376015953217));
#4643=CARTESIAN_POINT('Ctrl Pts',(-0.0193629633800246,0.00532727307532858,
0.0451856402477291));
#4644=CARTESIAN_POINT('Ctrl Pts',(-0.0187321629910287,0.00701233958150801,
0.045133678749493));
#4645=CARTESIAN_POINT('Ctrl Pts',(-0.0180925820286422,0.0087208617646077,
0.0450809939610423));
#4646=CARTESIAN_POINT('Ctrl Pts',(-0.01721411502655,0.0103399200185381,
0.0450283090177253));
#4647=CARTESIAN_POINT('Ctrl Pts',(-0.0161377940718612,0.0118113611022952,
0.0449756470742556));
#4648=CARTESIAN_POINT('Ctrl Pts',(-0.0152660211531023,0.0130031640517598,
0.0449329932023169));
#4649=CARTESIAN_POINT('Ctrl Pts',(-0.0142628707142677,0.0141003682761903,
0.0448903257032092));
#4650=CARTESIAN_POINT('Ctrl Pts',(-0.0131495312438582,0.0150717168764641,
0.0448476553922851));
#4651=CARTESIAN_POINT('Ctrl Pts',(-0.0115326069223451,0.0164824251269068,
0.0447856844792136));
#4652=CARTESIAN_POINT('Ctrl Pts',(-0.00968324925877945,0.0176274538591742,
0.04472370763538));
#4653=CARTESIAN_POINT('Ctrl Pts',(-0.00770485885654734,0.0184551325427186,
0.0446617579912053));
#4654=CARTESIAN_POINT('Ctrl Pts',(-0.0066392336613926,0.0189009471087831,
0.0446283899049121));
#4655=CARTESIAN_POINT('Ctrl Pts',(-0.00553483243560309,0.0192553348884507,
0.0445950154950013));
#4656=CARTESIAN_POINT('Ctrl Pts',(-0.00440761714237479,0.0195099907606035,
0.0445616385452171));
#4657=CARTESIAN_POINT('Ctrl Pts',(-0.0020011354621801,0.0200536532665784,
0.044490382398606));
#4658=CARTESIAN_POINT('Ctrl Pts',(0.000509277122014281,0.0201423522608003,
0.0444191146758788));
#4659=CARTESIAN_POINT('Ctrl Pts',(0.00294881759099412,0.0197811971853197,
0.0443478721940934));
#4660=CARTESIAN_POINT('Ctrl Pts',(0.0037733641518136,0.0196591294519918,
0.0443237927643453));
#4661=CARTESIAN_POINT('Ctrl Pts',(0.00459041774334775,0.0194856354835816,
0.0442997113971497));
#4662=CARTESIAN_POINT('Ctrl Pts',(0.00539326339577869,0.0192608290603379,
0.0442756288751833));
#4663=CARTESIAN_POINT('Ctrl Pts',(0.00807837895708581,0.0185089644603296,
0.0441950849321582));
#4664=CARTESIAN_POINT('Ctrl Pts',(0.0106043067569453,0.0171826474940274,
0.0441145280722687));
#4665=CARTESIAN_POINT('Ctrl Pts',(0.0127535649841083,0.0154070494953735,
0.0440339875758602));
#4666=CARTESIAN_POINT('Ctrl Pts',(0.0131481806170784,0.0150810399357571,
0.0440191998976891));
#4667=CARTESIAN_POINT('Ctrl Pts',(0.0135302300373932,0.0147398017033057,
0.0440044119373967));
#4668=CARTESIAN_POINT('Ctrl Pts',(0.0138983680111661,0.0143840951394397,
0.0439896237555769));
#4669=CARTESIAN_POINT('Ctrl Pts',(0.0161347854091231,0.0122231978545318,
0.0438997863862692));
#4670=CARTESIAN_POINT('Ctrl Pts',(0.0178573308386275,0.00952799172735313,
0.0438099408415101));
#4671=CARTESIAN_POINT('Ctrl Pts',(0.0188837828228096,0.00659267688942268,
0.0437201007062311));
#4672=CARTESIAN_POINT('Ctrl Pts',(0.0189465578701562,0.00641316091520465,
0.0437146063247767));
#4673=CARTESIAN_POINT('Ctrl Pts',(0.0190067361338553,0.00623273438122267,
0.0437091119261988));
#4674=CARTESIAN_POINT('Ctrl Pts',(0.019064275679005,0.00605146424584455,
0.043703617512208));
#4675=CARTESIAN_POINT('Ctrl Pts',(0.0200626673643549,0.00290617355066944,
0.0436082817352229));
#4676=CARTESIAN_POINT('Ctrl Pts',(0.0202660571175021,-0.000493203892249954,
0.0435129413178894));
#4677=CARTESIAN_POINT('Ctrl Pts',(0.0196498345867956,-0.0037350805904346,
0.0434176051970141));
#4678=CARTESIAN_POINT('Ctrl Pts',(0.0196252776645335,-0.0038642717674747,
0.0434138059822947));
#4679=CARTESIAN_POINT('Ctrl Pts',(0.0195994200354326,-0.00399321288168271,
0.0434100067743984));
#4680=CARTESIAN_POINT('Ctrl Pts',(0.0195722728236015,-0.00412188029965324,
0.0434062075738908));
#4681=CARTESIAN_POINT('Ctrl Pts',(0.0189182013758037,-0.0072219292063325,
0.0433146715225302));
#4682=CARTESIAN_POINT('Ctrl Pts',(0.0175141800799677,-0.0101665941432394,
0.0432231217893048));
#4683=CARTESIAN_POINT('Ctrl Pts',(0.015514359444825,-0.0126242416627459,
0.0431315864439992));
#4684=CARTESIAN_POINT('Ctrl Pts',(0.0152283048856412,-0.0129757838288119,
0.0431184932183413));
#4685=CARTESIAN_POINT('Ctrl Pts',(0.0149300704087039,-0.0133173675503007,
0.0431054002870671));
#4686=CARTESIAN_POINT('Ctrl Pts',(0.0146205189903075,-0.0136483578158021,
0.0430923077323278));
#4687=CARTESIAN_POINT('Ctrl Pts',(0.012676172901998,-0.0157273650170281,
0.0430100711277428));
#4688=CARTESIAN_POINT('Ctrl Pts',(0.0102818940846251,-0.0173912315672226,
0.0429278083679713));
#4689=CARTESIAN_POINT('Ctrl Pts',(0.00765143208146809,-0.018480325038771,
0.0428455650313909));
#4690=CARTESIAN_POINT('Ctrl Pts',(0.00693536270787943,-0.0187768001366873,
0.0428231765937566));
#4691=CARTESIAN_POINT('Ctrl Pts',(0.00620181472443399,-0.0190307166382326,
0.042800789595473));
#4692=CARTESIAN_POINT('Ctrl Pts',(0.00545612613516954,-0.0192413394142766,
0.0427784049559918));
#4693=CARTESIAN_POINT('Ctrl Pts',(0.00302638770671702,-0.0199276289193448,
0.042705467245079));
#4694=CARTESIAN_POINT('Ctrl Pts',(0.000462613002631216,-0.0201552005079934,
0.0426324962449603));
#4695=CARTESIAN_POINT('Ctrl Pts',(-0.00204981464652705,-0.0198963586217604,
0.0425595412598436));
#4696=CARTESIAN_POINT('Ctrl Pts',(-0.00314094354185468,-0.0197839454895914,
0.0425278574450497));
#4697=CARTESIAN_POINT('Ctrl Pts',(-0.00422237019994372,-0.0195798719337557,
0.0424961766508456));
#4698=CARTESIAN_POINT('Ctrl Pts',(-0.00527970817860535,-0.0192895540268349,
0.0424645029158415));
#4699=CARTESIAN_POINT('Ctrl Pts',(-0.00740427172819577,-0.0187062033335987,
0.0424008592520111));
#4700=CARTESIAN_POINT('Ctrl Pts',(-0.00943652473648885,-0.0177729677258309,
0.0423371829987782));
#4701=CARTESIAN_POINT('Ctrl Pts',(-0.0112585765809647,-0.0165321287155671,
0.0422735150602259));
#4702=CARTESIAN_POINT('Ctrl Pts',(-0.0124312716097251,-0.0157335094319062,
0.0422325375900962));
#4703=CARTESIAN_POINT('Ctrl Pts',(-0.0135168982484533,-0.0148075750806245,
0.0421915635642104));
#4704=CARTESIAN_POINT('Ctrl Pts',(-0.0144935429672733,-0.0137795560634943,
0.0421506038879266));
#4705=CARTESIAN_POINT('Ctrl Pts',(-0.0157895871482996,-0.0124153362612865,
0.042096248860882));
#4706=CARTESIAN_POINT('Ctrl Pts',(-0.0168966615354025,-0.0108680838542985,
0.0420418678972297));
#4707=CARTESIAN_POINT('Ctrl Pts',(-0.0177623730695215,-0.0091959191735977,
0.0419874881271802));
#4708=CARTESIAN_POINT('Ctrl Pts',(-0.0185626233366937,-0.00765019617032459,
0.0419372203141782));
#4709=CARTESIAN_POINT('Ctrl Pts',(-0.0191566134962167,-0.00599783146212169,
0.0418869535210927));
#4710=CARTESIAN_POINT('Ctrl Pts',(-0.0195307933052422,-0.00429913899556787,
0.0418367091773756));
#4711=CARTESIAN_POINT('Ctrl Pts',(-0.0198664366559934,-0.00277539341224849,
0.0417916394556142));
#4712=CARTESIAN_POINT('Ctrl Pts',(-0.0200259090803469,-0.00121135014203743,
0.041746552895477));
#4713=CARTESIAN_POINT('Ctrl Pts',(-0.0199986136173107,0.000349685439694263,
0.0417014637435217));
#4714=CARTESIAN_POINT('Ctrl Pts',(-0.0199625612159426,0.00241153290745934,
0.041641909076818));
#4715=CARTESIAN_POINT('Ctrl Pts',(-0.0196005547351104,0.00446800633401292,
0.0415823498885218));
#4716=CARTESIAN_POINT('Ctrl Pts',(-0.0189401895016453,0.00642020897638593,
0.0415228190063832));
#4717=CARTESIAN_POINT('Ctrl Pts',(-0.0185432380709406,0.00759369539366632,
0.0414870344622575));
#4718=CARTESIAN_POINT('Ctrl Pts',(-0.018037980790458,0.00873122024354975,
0.0414512413307906));
#4719=CARTESIAN_POINT('Ctrl Pts',(-0.0174300230745581,0.00981127525549081,
0.0414154452062447));
#4720=CARTESIAN_POINT('Ctrl Pts',(-0.0162608557559185,0.0118883358622882,
0.0413466054533171));
#4721=CARTESIAN_POINT('Ctrl Pts',(-0.0147116436847245,0.0137525675331105,
0.0412777546309851));
#4722=CARTESIAN_POINT('Ctrl Pts',(-0.0128917192192162,0.0152900277640096,
0.0412089325273148));
#4723=CARTESIAN_POINT('Ctrl Pts',(-0.0121910380523633,0.0158819586100382,
0.0411824356298782));
#4724=CARTESIAN_POINT('Ctrl Pts',(-0.0114496671210493,0.0164260085898071,
0.0411559356126165));
#4725=CARTESIAN_POINT('Ctrl Pts',(-0.0106737264051047,0.016915625650325,
0.0411294339115415));
#4726=CARTESIAN_POINT('Ctrl Pts',(-0.00838627368332193,0.0183590038037055,
0.0410513075972366));
#4727=CARTESIAN_POINT('Ctrl Pts',(-0.00579822577574533,0.0193288288954129,
0.0409731666496856));
#4728=CARTESIAN_POINT('Ctrl Pts',(-0.00312783032896439,0.0197544245327908,
0.0408950478588477));
#4729=CARTESIAN_POINT('Ctrl Pts',(-0.00253966382776465,0.0198481638691367,
0.040877841846929));
#4730=CARTESIAN_POINT('Ctrl Pts',(-0.00194727597176168,0.019915565639626,
0.0408606351782122));
#4731=CARTESIAN_POINT('Ctrl Pts',(-0.0013529793462955,0.0199558581219415,
0.0408434280341867));
#4732=CARTESIAN_POINT('Ctrl Pts',(0.00166623359099979,0.0201605565480635,
0.0407560103548165));
#4733=CARTESIAN_POINT('Ctrl Pts',(0.0047346524479647,0.0196649901116772,
0.0406685804079334));
#4734=CARTESIAN_POINT('Ctrl Pts',(0.00753816327312428,0.0185264878732022,
0.0405811619906151));
#4735=CARTESIAN_POINT('Ctrl Pts',(0.00779193617121,0.0184234310167984,0.0405732489035994));
#4736=CARTESIAN_POINT('Ctrl Pts',(0.00804356994689153,0.0183150986351531,
0.0405653357504507));
#4737=CARTESIAN_POINT('Ctrl Pts',(0.00829283210655987,0.0182015318620156,
0.0405574225400795));
#4738=CARTESIAN_POINT('Ctrl Pts',(0.0112957996871868,0.0168333444948593,
0.0404620887187125));
#4739=CARTESIAN_POINT('Ctrl Pts',(0.0139542366664593,0.0147049388096499,
0.0403667465920505));
#4740=CARTESIAN_POINT('Ctrl Pts',(0.0159462225696379,0.0120741381562319,
0.0402714117409633));
#4741=CARTESIAN_POINT('Ctrl Pts',(0.0159750638534291,0.0120360476917752,
0.0402700314202035));
#4742=CARTESIAN_POINT('Ctrl Pts',(0.0160037655179245,0.0119978519949281,
0.0402686511009688));
#4743=CARTESIAN_POINT('Ctrl Pts',(0.0160323270798259,0.0119595522219135,
0.0402672707833067));
#4744=CARTESIAN_POINT('Ctrl Pts',(0.0179764280728973,0.00935260001779336,
0.0401733166449804));
#4745=CARTESIAN_POINT('Ctrl Pts',(0.0192731609528116,0.00626010219643433,
0.0400793476763712));
#4746=CARTESIAN_POINT('Ctrl Pts',(0.0197684021580047,0.00304583364218826,
0.0399853939100101));
#4747=CARTESIAN_POINT('Ctrl Pts',(0.019824666326337,0.00268066179238032,
0.0399747198577088));
#4748=CARTESIAN_POINT('Ctrl Pts',(0.019870592904599,0.00231392048309795,
0.0399640460016251));
#4749=CARTESIAN_POINT('Ctrl Pts',(0.0199062397770554,0.00194618673728825,
0.0399533723857983));
#4750=CARTESIAN_POINT('Ctrl Pts',(0.0201889663027531,-0.000970424936336629,
0.0398687165910142));
#4751=CARTESIAN_POINT('Ctrl Pts',(0.0198248375454177,-0.00395365478636336,
0.0397840341972162));
#4752=CARTESIAN_POINT('Ctrl Pts',(0.0188410608493032,-0.00671425740770761,
0.0396993729206946));
#4753=CARTESIAN_POINT('Ctrl Pts',(0.0186090176351159,-0.00736540020045785,
0.0396794038821934));
#4754=CARTESIAN_POINT('Ctrl Pts',(0.0183425325340237,-0.00800416227637043,
0.0396594360185425));
#4755=CARTESIAN_POINT('Ctrl Pts',(0.018043752642701,-0.00862738784323898,
0.0396394699559007));
#4756=CARTESIAN_POINT('Ctrl Pts',(0.0169160912183383,-0.0109795790409899,
0.0395641136173669));
#4757=CARTESIAN_POINT('Ctrl Pts',(0.015325732247778,-0.0131147781215486,
0.03948872237475));
#4758=CARTESIAN_POINT('Ctrl Pts',(0.0133870000053216,-0.0148611929983128,
0.0394133498571371));
#4759=CARTESIAN_POINT('Ctrl Pts',(0.0126342541353352,-0.0155392683699286,
0.0393840851912379));
#4760=CARTESIAN_POINT('Ctrl Pts',(0.011829052844286,-0.0161587729492974,
0.0393548233481564));
#4761=CARTESIAN_POINT('Ctrl Pts',(0.0109821441193025,-0.016714163114233,
0.0393255674669016));
#4762=CARTESIAN_POINT('Ctrl Pts',(0.0090697889744399,-0.0179682572190509,
0.0392595064695536));
#4763=CARTESIAN_POINT('Ctrl Pts',(0.00694015041552154,-0.0188980533374953,
0.0391934099181321));
#4764=CARTESIAN_POINT('Ctrl Pts',(0.00471660251601791,-0.0194376049758307,
0.0391273243534973));
#4765=CARTESIAN_POINT('Ctrl Pts',(0.00341922343119113,-0.0197524185271451,
0.0390887652429041));
#4766=CARTESIAN_POINT('Ctrl Pts',(0.00208994123591783,-0.0199344562492627,
0.0390502098726518));
#4767=CARTESIAN_POINT('Ctrl Pts',(0.000756564958169533,-0.0199842678016444,
0.0390116674875052));
#4768=CARTESIAN_POINT('Ctrl Pts',(-0.00120743905676862,-0.020057638005165,
0.0389548962666305));
#4769=CARTESIAN_POINT('Ctrl Pts',(-0.00318500000689818,-0.0198441521648479,
0.0388980954484656));
#4770=CARTESIAN_POINT('Ctrl Pts',(-0.00508699744668833,-0.0193439727947163,
0.0388412975495553));
#4771=CARTESIAN_POINT('Ctrl Pts',(-0.00668937366873038,-0.0189225865653304,
0.0387934470105525));
#4772=CARTESIAN_POINT('Ctrl Pts',(-0.00823805157672907,-0.0182977890704982,
0.0387455985435064));
#4773=CARTESIAN_POINT('Ctrl Pts',(-0.00968661860589076,-0.017495802769167,
0.0386977715916343));
#4774=CARTESIAN_POINT('Ctrl Pts',(-0.0111248437587456,-0.0166995421560237,
0.0386502860947384));
#4775=CARTESIAN_POINT('Ctrl Pts',(-0.0124674073415945,-0.0157269414065585,
0.0386027802757013));
#4776=CARTESIAN_POINT('Ctrl Pts',(-0.0136684045139297,-0.0146027923548522,
0.038555272385153));
#4777=CARTESIAN_POINT('Ctrl Pts',(-0.0151128577030442,-0.0132507652891933,
0.0384981340957453));
#4778=CARTESIAN_POINT('Ctrl Pts',(-0.016352392848189,-0.011679543518298,
0.0384409928098688));
#4779=CARTESIAN_POINT('Ctrl Pts',(-0.0173385695788041,-0.00996584553177884,
0.0383838802788805));
#4780=CARTESIAN_POINT('Ctrl Pts',(-0.0179981916182182,-0.00881960781827838,
0.0383456795355481));
#4781=CARTESIAN_POINT('Ctrl Pts',(-0.0185455776606358,-0.00760783856433178,
0.0383074675769501));
#4782=CARTESIAN_POINT('Ctrl Pts',(-0.0189658651927916,-0.00635317117721614,
0.038269252293202));
#4783=CARTESIAN_POINT('Ctrl Pts',(-0.0196963839975466,-0.00417238290757754,
0.0382028287586664));
#4784=CARTESIAN_POINT('Ctrl Pts',(-0.0200426117837748,-0.0018620355142506,
0.0381363951784225));
#4785=CARTESIAN_POINT('Ctrl Pts',(-0.0199945431960737,0.000436175744963925,
0.0380699929846808));
#4786=CARTESIAN_POINT('Ctrl Pts',(-0.0199736122953283,0.00143690478775756,
0.0380410789309723));
#4787=CARTESIAN_POINT('Ctrl Pts',(-0.0198779686945048,0.00243633992782469,
0.038012160240836));
#4788=CARTESIAN_POINT('Ctrl Pts',(-0.0197066210681405,0.00342285152894719,
0.0379832392951647));
#4789=CARTESIAN_POINT('Ctrl Pts',(-0.0192580676308886,0.00600533941606646,
0.0379075301075637));
#4790=CARTESIAN_POINT('Ctrl Pts',(-0.0182902801642666,0.00849905124452748,
0.0378318054630998));
#4791=CARTESIAN_POINT('Ctrl Pts',(-0.0168889603689484,0.0107132309189806,
0.0377561080736334));
#4792=CARTESIAN_POINT('Ctrl Pts',(-0.0165256760932615,0.0112872445466777,
0.0377364839511486));
#4793=CARTESIAN_POINT('Ctrl Pts',(-0.0161331052797955,0.0118427762410864,
0.0377168585888444));
#4794=CARTESIAN_POINT('Ctrl Pts',(-0.0157126994600694,0.0123765060568061,
0.0376972323960994));
#4795=CARTESIAN_POINT('Ctrl Pts',(-0.0138919725997515,0.0146880254650448,
0.0376122337242926));
#4796=CARTESIAN_POINT('Ctrl Pts',(-0.0115487735025463,0.0165901796669114,
0.0375272194763204));
#4797=CARTESIAN_POINT('Ctrl Pts',(-0.00891622657153632,0.0179038567392906,
0.0374422229069818));
#4798=CARTESIAN_POINT('Ctrl Pts',(-0.00859622927747339,0.018063539783677,
0.0374318912118949));
#4799=CARTESIAN_POINT('Ctrl Pts',(-0.00827190633524681,0.0182145629860388,
0.037421559337818));
#4800=CARTESIAN_POINT('Ctrl Pts',(-0.00794367282134832,0.0183566034053248,
0.0374112273159951));
#4801=CARTESIAN_POINT('Ctrl Pts',(-0.00494810155784828,0.0196529128321569,
0.0373169337525526));
#4802=CARTESIAN_POINT('Ctrl Pts',(-0.00162666105142593,0.0202004666075418,
0.0372226278833233));
#4803=CARTESIAN_POINT('Ctrl Pts',(0.00162642606650853,0.0199354288175002,
0.03712833345798));
#4804=CARTESIAN_POINT('Ctrl Pts',(0.00166225419327841,0.019932509803285,
0.0371272949390279));
#4805=CARTESIAN_POINT('Ctrl Pts',(0.00169807448721028,0.0199294922588421,
0.0371262564181018));
#4806=CARTESIAN_POINT('Ctrl Pts',(0.00173388642179737,0.0199263760962921,
0.0371252178952439));
#4807=CARTESIAN_POINT('Ctrl Pts',(0.00502131988805713,0.0196403212609061,
0.0370298844585587));
#4808=CARTESIAN_POINT('Ctrl Pts',(0.00823819446670644,0.018522654795002,
0.0369345347427536));
#4809=CARTESIAN_POINT('Ctrl Pts',(0.0109948652184154,0.0167086733549033,
0.0368392012994927));
#4810=CARTESIAN_POINT('Ctrl Pts',(0.0112335668792303,0.0165515996883544,
0.0368309463233685));
#4811=CARTESIAN_POINT('Ctrl Pts',(0.011468819873725,0.0163893091037781,
0.0368226914692546));
#4812=CARTESIAN_POINT('Ctrl Pts',(0.0117004441775483,0.0162220002122231,
0.0368144367582853));
#4813=CARTESIAN_POINT('Ctrl Pts',(0.0141437335613995,0.0144571420699101,
0.0367273619248365));
#4814=CARTESIAN_POINT('Ctrl Pts',(0.0161860848738086,0.0121311010542098,
0.0366402599348079));
#4815=CARTESIAN_POINT('Ctrl Pts',(0.0176142373896351,0.0094765746786723,
0.0365531806934373));
#4816=CARTESIAN_POINT('Ctrl Pts',(0.0179020621017485,0.00894159099774908,
0.0365356310568958));
#4817=CARTESIAN_POINT('Ctrl Pts',(0.0181649587705904,0.00839327995250384,
0.0365180823443347));
#4818=CARTESIAN_POINT('Ctrl Pts',(0.0184023147621257,0.00783415466569034,
0.0365005349642683));
#4819=CARTESIAN_POINT('Ctrl Pts',(0.0194543468452534,0.00535594572556181,
0.0364227597765203));
#4820=CARTESIAN_POINT('Ctrl Pts',(0.020005999769161,0.00266060213629627,
0.0363449482676441));
#4821=CARTESIAN_POINT('Ctrl Pts',(0.0200016444329196,-3.23488574408362E-5,
0.0362671582301449));
#4822=CARTESIAN_POINT('Ctrl Pts',(0.0200001414052608,-0.000961686939002151,
0.0362403128681676));
#4823=CARTESIAN_POINT('Ctrl Pts',(0.0199324814278146,-0.00189072481872643,
0.0362134700633059));
#4824=CARTESIAN_POINT('Ctrl Pts',(0.0198010446938009,-0.00281045217887813,
0.0361866321908015));
#4825=CARTESIAN_POINT('Ctrl Pts',(0.0194656749952228,-0.00515719861824183,
0.0361181535475987));
#4826=CARTESIAN_POINT('Ctrl Pts',(0.0187139266756155,-0.00744853833986217,
0.0360496365394959));
#4827=CARTESIAN_POINT('Ctrl Pts',(0.0175834922078076,-0.00953350031530067,
0.0359811334511863));
#4828=CARTESIAN_POINT('Ctrl Pts',(0.0169871041629006,-0.0106334724336744,
0.0359449929900888));
#4829=CARTESIAN_POINT('Ctrl Pts',(0.0162854133580205,-0.0116760118680464,
0.0359088564033483));
#4830=CARTESIAN_POINT('Ctrl Pts',(0.0154940879262276,-0.0126444538304884,
0.0358727313685641));
#4831=CARTESIAN_POINT('Ctrl Pts',(0.0141975724361816,-0.0142311588131297,
0.03581354375081));
#4832=CARTESIAN_POINT('Ctrl Pts',(0.0126571788670253,-0.0156226293097878,
0.0357543228387125));
#4833=CARTESIAN_POINT('Ctrl Pts',(0.010940761636763,-0.0167441500622415,
0.0356951069610549));
#4834=CARTESIAN_POINT('Ctrl Pts',(0.00962385311618115,-0.0176046286270541,
0.0356496740135954));
#4835=CARTESIAN_POINT('Ctrl Pts',(0.0082034260065238,-0.0183062176598815,
0.0356042440297135));
#4836=CARTESIAN_POINT('Ctrl Pts',(0.0067227538195621,-0.0188345127160318,
0.0355588343204565));
#4837=CARTESIAN_POINT('Ctrl Pts',(0.00509562596975068,-0.0194150622842274,
0.0355089330639633));
#4838=CARTESIAN_POINT('Ctrl Pts',(0.00339215232754096,-0.0197875906573227,
0.035459007764552));
#4839=CARTESIAN_POINT('Ctrl Pts',(0.0016694232694752,-0.0199318803041344,
0.0354090812586793));
#4840=CARTESIAN_POINT('Ctrl Pts',(-0.000218765984683743,-0.0200900283073394,
0.0353543595417353));
#4841=CARTESIAN_POINT('Ctrl Pts',(-0.00212998131988045,-0.01997394387255,
0.035299636375452));
#4842=CARTESIAN_POINT('Ctrl Pts',(-0.00398567264833387,-0.0195972934500244,
0.0352449418285068));
#4843=CARTESIAN_POINT('Ctrl Pts',(-0.00536372772199671,-0.0193175890520999,
0.0352043251069844));
#4844=CARTESIAN_POINT('Ctrl Pts',(-0.00671357266768065,-0.0188937642038173,
0.0351636941842572));
#4845=CARTESIAN_POINT('Ctrl Pts',(-0.00800300774280407,-0.0183308126820516,
0.0351230597818934));
#4846=CARTESIAN_POINT('Ctrl Pts',(-0.010034128490157,-0.0174440503024082,
0.035059052388819));
#4847=CARTESIAN_POINT('Ctrl Pts',(-0.0119151431194052,-0.0162119261675009,
0.034995036361865));
#4848=CARTESIAN_POINT('Ctrl Pts',(-0.0135459207866595,-0.0147129669384099,
0.0349310536061538));
#4849=CARTESIAN_POINT('Ctrl Pts',(-0.0143444754702577,-0.0139789607418885,
0.0348997227078538));
#4850=CARTESIAN_POINT('Ctrl Pts',(-0.015084001233719,-0.0131801783140563,
0.0348683852988723));
#4851=CARTESIAN_POINT('Ctrl Pts',(-0.0157526504481383,-0.0123256168353118,
0.0348370450590921));
#4852=CARTESIAN_POINT('Ctrl Pts',(-0.0173163573477148,-0.010327134444832,
0.0347637525940417));
#4853=CARTESIAN_POINT('Ctrl Pts',(-0.0184920116236361,-0.0080234353230544,
0.0346904446471483));
#4854=CARTESIAN_POINT('Ctrl Pts',(-0.0192033256131767,-0.00558857760443924,
0.0346171682841881));
#4855=CARTESIAN_POINT('Ctrl Pts',(-0.0194172931804163,-0.00485615761792503,
0.0345951263092666));
#4856=CARTESIAN_POINT('Ctrl Pts',(-0.0195894204765969,-0.00411143260339897,
0.0345730822577446));
#4857=CARTESIAN_POINT('Ctrl Pts',(-0.0197175895695057,-0.00335909036295721,
0.0345510369220833));
#4858=CARTESIAN_POINT('Ctrl Pts',(-0.0201977022951146,-0.000540867377590101,
0.0344684565904987));
#4859=CARTESIAN_POINT('Ctrl Pts',(-0.020060422777257,0.00238422168057618,
0.0343858582398704));
#4860=CARTESIAN_POINT('Ctrl Pts',(-0.0193273649633217,0.00514699004541717,
0.0343032835243377));
#4861=CARTESIAN_POINT('Ctrl Pts',(-0.0192141750910202,0.00557358313598962,
0.0342905333410251));
#4862=CARTESIAN_POINT('Ctrl Pts',(-0.0190867679682351,0.00599641046115786,
0.0342777827635983));
#4863=CARTESIAN_POINT('Ctrl Pts',(-0.0189452159348855,0.00641448514348984,
0.0342650318777116));
#4864=CARTESIAN_POINT('Ctrl Pts',(-0.017925296921743,0.00942682136596302,
0.0341731584468431));
#4865=CARTESIAN_POINT('Ctrl Pts',(-0.0161705075758359,0.012192150136211,
0.0340812690020488));
#4866=CARTESIAN_POINT('Ctrl Pts',(-0.013881747760261,0.0144000468199901,
0.0339893955837343));
#4867=CARTESIAN_POINT('Ctrl Pts',(-0.0137956204939573,0.0144831311630307,
0.0339859383374512));
#4868=CARTESIAN_POINT('Ctrl Pts',(-0.013708733918585,0.014565430394958,
0.0339824810661189));
#4869=CARTESIAN_POINT('Ctrl Pts',(-0.0136210986508232,0.0146469279371777,
0.0339790237714307));
#4870=CARTESIAN_POINT('Ctrl Pts',(-0.0112046178143566,0.0168941653111583,
0.0338836913034231));
#4871=CARTESIAN_POINT('Ctrl Pts',(-0.00821853779007061,0.0185313821246259,
0.0337883410768398));
#4872=CARTESIAN_POINT('Ctrl Pts',(-0.0050244006008872,0.0193603260574707,
0.0336930085881794));
#4873=CARTESIAN_POINT('Ctrl Pts',(-0.00482886386753708,0.0194110718392449,
0.0336871725823003));
#4874=CARTESIAN_POINT('Ctrl Pts',(-0.00463254822075117,0.0194587905476409,
0.0336813366428952));
#4875=CARTESIAN_POINT('Ctrl Pts',(-0.00443554834860747,0.0195034820181118,
0.0336755007781078));
#4876=CARTESIAN_POINT('Ctrl Pts',(-0.00141453478966308,0.020188830372872,
0.0335860071837251));
#4877=CARTESIAN_POINT('Ctrl Pts',(0.00177119250033744,0.0201625229317176,
0.0334964855879311));
#4878=CARTESIAN_POINT('Ctrl Pts',(0.00477945093883757,0.019422246913636,
0.0334069883964943));
#4879=CARTESIAN_POINT('Ctrl Pts',(0.00528802304607724,0.0192970968501851,
0.0333918581222271));
#4880=CARTESIAN_POINT('Ctrl Pts',(0.00579152437033553,0.0191515577805714,
0.0333767285454567));
#4881=CARTESIAN_POINT('Ctrl Pts',(0.00628849849511705,0.0189864162030615,
0.0333615999193993));
#4882=CARTESIAN_POINT('Ctrl Pts',(0.00892287108194464,0.0181110296928908,
0.0332814057286465));
#4883=CARTESIAN_POINT('Ctrl Pts',(0.0113780311826592,0.0166828240583026,
0.0332011739547005));
#4884=CARTESIAN_POINT('Ctrl Pts',(0.0134350001558171,0.0148178135120281,
0.0331209664033423));
#4885=CARTESIAN_POINT('Ctrl Pts',(0.0140614176508366,0.0142498539317781,
0.0330965404571763));
#4886=CARTESIAN_POINT('Ctrl Pts',(0.0146509315475122,0.0136414291152006,
0.0330721167574396));
#4887=CARTESIAN_POINT('Ctrl Pts',(0.0151997122858566,0.012998407858718,
0.0330476970497049));
#4888=CARTESIAN_POINT('Ctrl Pts',(0.0167929618237157,0.0111315542172887,
0.0329768004504904));
#4889=CARTESIAN_POINT('Ctrl Pts',(0.0180459541369663,0.00896877538936615,
0.0329058628558098));
#4890=CARTESIAN_POINT('Ctrl Pts',(0.0188626802985066,0.00665327877384856,
0.0328349423348815));
#4891=CARTESIAN_POINT('Ctrl Pts',(0.019251020245863,0.0055522979603059,
0.032801220785774));
#4892=CARTESIAN_POINT('Ctrl Pts',(0.0195407978638712,0.00441684834734145,
0.0327675030967794));
#4893=CARTESIAN_POINT('Ctrl Pts',(0.019730502666966,0.00326542397064281,
0.0327337955103188));
#4894=CARTESIAN_POINT('Ctrl Pts',(0.0200772087217093,0.00116107133186899,
0.0326721912487185));
#4895=CARTESIAN_POINT('Ctrl Pts',(0.0200902303989393,-0.00100171075584855,
0.0326105500091988));
#4896=CARTESIAN_POINT('Ctrl Pts',(0.0197584466543656,-0.00310976080527467,
0.0325489163052499));
#4897=CARTESIAN_POINT('Ctrl Pts',(0.0195268901124439,-0.00458099858478158,
0.0325059012763774));
#4898=CARTESIAN_POINT('Ctrl Pts',(0.0191274767574353,-0.00602552770689626,
0.0324628899179588));
#4899=CARTESIAN_POINT('Ctrl Pts',(0.0185757584140377,-0.0074079318324752,
0.0324198973620389));
#4900=CARTESIAN_POINT('Ctrl Pts',(0.0179043798091502,-0.00909016075295363,
0.032367580301061));
#4901=CARTESIAN_POINT('Ctrl Pts',(0.0170058692282927,-0.0106842094747395,
0.0323152352810692));
#4902=CARTESIAN_POINT('Ctrl Pts',(0.0159070840074652,-0.01212565482632,
0.0322628903017369));
#4903=CARTESIAN_POINT('Ctrl Pts',(0.0148091401912613,-0.0135659963782126,
0.0322105854060413));
#4904=CARTESIAN_POINT('Ctrl Pts',(0.0135112893139366,-0.0148538886632453,
0.0321582805509432));
#4905=CARTESIAN_POINT('Ctrl Pts',(0.0120684098424353,-0.0159464633918589,
0.0321060036718421));
#4906=CARTESIAN_POINT('Ctrl Pts',(0.0108806812065081,-0.0168458332406201,
0.0320629711472747));
#4907=CARTESIAN_POINT('Ctrl Pts',(0.00959247777305449,-0.0176145818622771,
0.0320199210926362));
#4908=CARTESIAN_POINT('Ctrl Pts',(0.00823391384006366,-0.0182282607298143,
0.0319768676386485));
#4909=CARTESIAN_POINT('Ctrl Pts',(0.00629038491667061,-0.0191061749742386,
0.0319152764017218));
#4910=CARTESIAN_POINT('Ctrl Pts',(0.00420290799189427,-0.0196665225324447,
0.0318536782078716));
#4911=CARTESIAN_POINT('Ctrl Pts',(0.00208333005501224,-0.0198900815665912,
0.0317921144282037));
#4912=CARTESIAN_POINT('Ctrl Pts',(0.000921440207569694,-0.0200126300077497,
0.0317583669875827));
#4913=CARTESIAN_POINT('Ctrl Pts',(-0.000251609982821468,-0.0200342140174187,
0.0317246107874008));
#4914=CARTESIAN_POINT('Ctrl Pts',(-0.0014175217073013,-0.0199513773693399,
0.0316908512241848));
#4915=CARTESIAN_POINT('Ctrl Pts',(-0.00386527903563311,-0.0197774671082694,
0.0316199751736843));
#4916=CARTESIAN_POINT('Ctrl Pts',(-0.00628140672586638,-0.0191429395518899,
0.0315490843001766));
#4917=CARTESIAN_POINT('Ctrl Pts',(-0.00850265038942789,-0.0181023376831202,
0.0314782285406712));
#4918=CARTESIAN_POINT('Ctrl Pts',(-0.00926942790022897,-0.0177431199512884,
0.031453768998573));
#4919=CARTESIAN_POINT('Ctrl Pts',(-0.0100135754149469,-0.0173352952504008,
0.0314293062481248));
#4920=CARTESIAN_POINT('Ctrl Pts',(-0.0107283860527021,-0.016881011790325,
0.0314048416751744));
#4921=CARTESIAN_POINT('Ctrl Pts',(-0.0130705924526039,-0.0153924698305965,
0.0313246790750271));
#4922=CARTESIAN_POINT('Ctrl Pts',(-0.0150974281909118,-0.0134047293444826,
0.0312444969073427));
#4923=CARTESIAN_POINT('Ctrl Pts',(-0.0166392550853946,-0.0110979385789169,
0.0311643439270234));
#4924=CARTESIAN_POINT('Ctrl Pts',(-0.0169310375030751,-0.0106613908775708,
0.0311491754081284));
#4925=CARTESIAN_POINT('Ctrl Pts',(-0.0172055594673575,-0.0102132910456811,
0.0311340061349387));
#4926=CARTESIAN_POINT('Ctrl Pts',(-0.0174616675295957,-0.00975484460147408,
0.0311188363049497));
#4927=CARTESIAN_POINT('Ctrl Pts',(-0.0189718919046746,-0.00705146623587698,
0.0310293824751291));
#4928=CARTESIAN_POINT('Ctrl Pts',(-0.0198412642809296,-0.00398810613385376,
0.030939909283985));
#4929=CARTESIAN_POINT('Ctrl Pts',(-0.0199814658993032,-0.000894892787362444,
0.0308504572275059));
#4930=CARTESIAN_POINT('Ctrl Pts',(-0.0199906753783925,-0.000691707660373398,
0.0308445813549361));
#4931=CARTESIAN_POINT('Ctrl Pts',(-0.0199967419408557,-0.000488377590787439,
0.030838705396709));
#4932=CARTESIAN_POINT('Ctrl Pts',(-0.0199996401384138,-0.000284995822291602,
0.0308328293622815));
#4933=CARTESIAN_POINT('Ctrl Pts',(-0.0200466597559235,0.00301461808297634,
0.0307374980794031));
#4934=CARTESIAN_POINT('Ctrl Pts',(-0.0192591673380965,0.00632777528997109,
0.030642146739822));
#4935=CARTESIAN_POINT('Ctrl Pts',(-0.0177325348295378,0.009253325347038,
0.0305468157269011));
#4936=CARTESIAN_POINT('Ctrl Pts',(-0.017677812678912,0.00935819170484744,
0.0305433985862211));
#4937=CARTESIAN_POINT('Ctrl Pts',(-0.0176221415213316,0.0094625603004325,
0.0305399814716581));
#4938=CARTESIAN_POINT('Ctrl Pts',(-0.0175655340767177,0.00956641700693992,
0.0305365643850721));
#4939=CARTESIAN_POINT('Ctrl Pts',(-0.0160429209567921,0.0123599291500724,
0.0304446524306753));
#4940=CARTESIAN_POINT('Ctrl Pts',(-0.0138406187454286,0.0147860526833318,
0.0303527111253844));
#4941=CARTESIAN_POINT('Ctrl Pts',(-0.0112050428567043,0.016568459531311,
0.0302607960654266));
#4942=CARTESIAN_POINT('Ctrl Pts',(-0.0108405674440383,0.0168149496719422,
0.0302480850751828));
#4943=CARTESIAN_POINT('Ctrl Pts',(-0.0104678136336538,0.0170491375285854,
0.0302353745868625));
#4944=CARTESIAN_POINT('Ctrl Pts',(-0.0100877050748852,0.0172706949758787,
0.0302226647475017));
#4945=CARTESIAN_POINT('Ctrl Pts',(-0.00761702024943099,0.0187108062555805,
0.0301400514873733));
#4946=CARTESIAN_POINT('Ctrl Pts',(-0.00483153345160752,0.0196189678237741,
0.0300573994774323));
#4947=CARTESIAN_POINT('Ctrl Pts',(-0.00198544656668308,0.0199028845240252,
0.0299747744165209));
#4948=CARTESIAN_POINT('Ctrl Pts',(-0.00122741629653916,0.019978503246043,
0.029952767956502));
#4949=CARTESIAN_POINT('Ctrl Pts',(-0.000465099202598913,0.0200098781778795,
0.0299307634081838));
#4950=CARTESIAN_POINT('Ctrl Pts',(0.000296451171493371,0.0199978049605021,
0.0299087620128562));
#4951=CARTESIAN_POINT('Ctrl Pts',(0.00283415118633885,0.0199575736048881,
0.029835447176243));
#4952=CARTESIAN_POINT('Ctrl Pts',(0.00536850869309394,0.0194343026686818,
0.0297620888535186));
#4953=CARTESIAN_POINT('Ctrl Pts',(0.00771116798485264,0.0184554796827075,
0.0296887509829274));
#4954=CARTESIAN_POINT('Ctrl Pts',(0.00871107349516155,0.0180376935792242,
0.0296574485476239));
#4955=CARTESIAN_POINT('Ctrl Pts',(0.00967606270171534,0.0175369973352426,
0.0296261498382801));
#4956=CARTESIAN_POINT('Ctrl Pts',(0.0105943659905775,0.0169623968253989,
0.0295948598266598));
#4957=CARTESIAN_POINT('Ctrl Pts',(0.0124732695121907,0.0157867297723016,
0.0295308385890819));
#4958=CARTESIAN_POINT('Ctrl Pts',(0.0141609976669692,0.0142986338957183,
0.0294667769258867));
#4959=CARTESIAN_POINT('Ctrl Pts',(0.0155551142726633,0.0125739912400021,
0.0294027255574761));
#4960=CARTESIAN_POINT('Ctrl Pts',(0.0164387244758506,0.0114808890983172,
0.029362128922715));
#4961=CARTESIAN_POINT('Ctrl Pts',(0.0172044214163464,0.0102928602933181,
0.0293215364235706));
#4962=CARTESIAN_POINT('Ctrl Pts',(0.0178388981485788,0.00903953779979466,
0.0292809609742483));
#4963=CARTESIAN_POINT('Ctrl Pts',(0.0186947523202273,0.00734891428279214,
0.0292262282065912));
#4964=CARTESIAN_POINT('Ctrl Pts',(0.0193137459147361,0.00553546974769003,
0.0291714629049612));
#4965=CARTESIAN_POINT('Ctrl Pts',(0.0196618103833515,0.00367150438582008,
0.0291166995156037));
#4966=CARTESIAN_POINT('Ctrl Pts',(0.0199788912216918,0.00197346349721611,
0.0290668109950174));
#4967=CARTESIAN_POINT('Ctrl Pts',(0.0200711448315831,0.000233591683188772,
0.0290169240614061));
#4968=CARTESIAN_POINT('Ctrl Pts',(0.0199429400064617,-0.00148782732440303,
0.0289670647566803));
#4969=CARTESIAN_POINT('Ctrl Pts',(0.0198260758987546,-0.00305697338518338,
0.0289216158966068));
#4970=CARTESIAN_POINT('Ctrl Pts',(0.0195258259502795,-0.00461393937438339,
0.0288761471106698));
#4971=CARTESIAN_POINT('Ctrl Pts',(0.0190446076899812,-0.00611310392687713,
0.028830675056884));
#4972=CARTESIAN_POINT('Ctrl Pts',(0.0184184072438687,-0.00806393910712544,
0.0287715031120191));
#4973=CARTESIAN_POINT('Ctrl Pts',(0.0174856925046613,-0.00991674915144449,
0.0287123256336016));
#4974=CARTESIAN_POINT('Ctrl Pts',(0.0163003096183905,-0.0115865468797729,
0.0286531793276254));
#4975=CARTESIAN_POINT('Ctrl Pts',(0.0155755651905219,-0.0126074630860807,
0.0286170172097293));
#4976=CARTESIAN_POINT('Ctrl Pts',(0.0147553797945009,-0.0135614802110914,
0.0285808414468156));
#4977=CARTESIAN_POINT('Ctrl Pts',(0.0138517566127987,-0.0144289640960171,
0.0285446618198104));
#4978=CARTESIAN_POINT('Ctrl Pts',(0.0121416564645062,-0.0160706708940414,
0.0284761921448846));
#4979=CARTESIAN_POINT('Ctrl Pts',(0.0101325926188394,-0.0174020831055617,
0.0284077086306098));
#4980=CARTESIAN_POINT('Ctrl Pts',(0.00796043895575569,-0.018347009831207,
0.0283392775722752));
#4981=CARTESIAN_POINT('Ctrl Pts',(0.00710723485917818,-0.0187181692786199,
0.0283123984152908));
#4982=CARTESIAN_POINT('Ctrl Pts',(0.00622805555286158,-0.0190301331145004,
0.0282855165349612));
#4983=CARTESIAN_POINT('Ctrl Pts',(0.00533095727889857,-0.0192781965837376,
0.0282586326366771));
#4984=CARTESIAN_POINT('Ctrl Pts',(0.00273733003637606,-0.0199953801859824,
0.0281809078065235));
#4985=CARTESIAN_POINT('Ctrl Pts',(-6.13190252743388E-6,-0.0201780186102571,
0.0281031661090631));
#4986=CARTESIAN_POINT('Ctrl Pts',(-0.00267410281777528,-0.0198208515845162,
0.0280254245907294));
#4987=CARTESIAN_POINT('Ctrl Pts',(-0.0072177593228033,0.0182467224588279,
0.047393615701679));
#4988=CARTESIAN_POINT('Ctrl Pts',(-0.00680757391497808,0.0184921429002962,
0.047454019409813));
#4989=CARTESIAN_POINT('Ctrl Pts',(-0.00621021788005827,0.0188121102873643,
0.0475358376886274));
#4990=CARTESIAN_POINT('Ctrl Pts',(-0.00538972773485592,0.0191198178668107,
0.0476462181430885));
#4991=CARTESIAN_POINT('Ctrl Pts',(-0.00534192390406898,0.0191377456885472,
0.0476526491875052));
#4992=CARTESIAN_POINT('Ctrl Pts',(-0.00529336480738165,0.0191556174717496,
0.0476591779305629));
#4993=CARTESIAN_POINT('Ctrl Pts',(-0.00524404494999423,0.01917341090543,
0.0476658058806057));
#4994=CARTESIAN_POINT('Ctrl Pts',(-0.00450332263608593,0.0194406459313676,
0.0477653493657702));
#4995=CARTESIAN_POINT('Ctrl Pts',(-0.00359235649537393,0.0196887637398607,
0.0478866097259402));
#4996=CARTESIAN_POINT('Ctrl Pts',(-0.00250913639427754,0.0198381155302171,
0.0480252387754665));
#4997=CARTESIAN_POINT('Ctrl Pts',(-0.00228230877622463,0.019869389978341,
0.048054267868506));
#4998=CARTESIAN_POINT('Ctrl Pts',(-0.00204810469625285,0.019896330025738,
0.0480840657426866));
#4999=CARTESIAN_POINT('Ctrl Pts',(-0.00180683169349533,0.0199182165434686,
0.0481146141128807));
#5000=CARTESIAN_POINT('Ctrl Pts',(0.0186433357896203,0.00463231917650653,
0.0271790844234637));
#5001=CARTESIAN_POINT('Ctrl Pts',(0.0189767215630957,0.00326274651968002,
0.0271874303285836));
#5002=CARTESIAN_POINT('Ctrl Pts',(0.0195047661625352,-0.000702967160889279,
0.0272111074103055));
#5003=CARTESIAN_POINT('Ctrl Pts',(0.0183584128635202,-0.00727285369734419,
0.0272497453006479));
#5004=CARTESIAN_POINT('Ctrl Pts',(0.0154393596838444,-0.0118776687090097,
0.0272787205201924));
#5005=CARTESIAN_POINT('Ctrl Pts',(0.0134941392004112,-0.0138617531167553,
0.0272920255190426));
#5006=CARTESIAN_POINT('Ctrl Pts',(0.0133466909478639,-0.014007477400006,
0.0272930074823868));
#5007=CARTESIAN_POINT('Ctrl Pts',(0.0186408938589478,0.00463162609492215,
0.027193094575412));
#5008=CARTESIAN_POINT('Ctrl Pts',(0.0189744164963149,0.00326226511763769,
0.0272032206026693));
#5009=CARTESIAN_POINT('Ctrl Pts',(0.0195034006191552,-0.000702828514322114,
0.0272319108248668));
#5010=CARTESIAN_POINT('Ctrl Pts',(0.0183612753167776,-0.00727321628896821,
0.0272785271271544));
#5011=CARTESIAN_POINT('Ctrl Pts',(0.0154465510193052,-0.0118827591386728,
0.0273132526235206));
#5012=CARTESIAN_POINT('Ctrl Pts',(0.0135028083890224,-0.0138708226770469,
0.0273291265646035));
#5013=CARTESIAN_POINT('Ctrl Pts',(0.0133554655854169,-0.0140168522234688,
0.0273302977182573));
#5014=CARTESIAN_POINT('Ctrl Pts',(0.0186390340947515,0.00463107518492358,
0.0272072128863208));
#5015=CARTESIAN_POINT('Ctrl Pts',(0.0189728479052556,0.0032619192151428,
0.0272191241488616));
#5016=CARTESIAN_POINT('Ctrl Pts',(0.0195032857948108,-0.000702645479452096,
0.0272528119138325));
#5017=CARTESIAN_POINT('Ctrl Pts',(0.0183665024940667,-0.00727426248550786,
0.0273071294388815));
#5018=CARTESIAN_POINT('Ctrl Pts',(0.0154567512616709,-0.0118899878717477,
0.0273468879479997));
#5019=CARTESIAN_POINT('Ctrl Pts',(0.0135145628069337,-0.0138829544978531,
0.0273647272310494));
#5020=CARTESIAN_POINT('Ctrl Pts',(0.0133673296585232,-0.0140293590919633,
0.027366041184765));
#5021=CARTESIAN_POINT('Ctrl Pts',(0.0186377707052309,0.00463067027000293,
0.0272213895100298));
#5022=CARTESIAN_POINT('Ctrl Pts',(0.018972034182931,0.00326171267396721,
0.0272350730207144));
#5023=CARTESIAN_POINT('Ctrl Pts',(0.0195044533353242,-0.000702416046314909,
0.0272736731591877));
#5024=CARTESIAN_POINT('Ctrl Pts',(0.018374145021769,-0.00727600793646769,
0.0273351774795047));
#5025=CARTESIAN_POINT('Ctrl Pts',(0.0154699690199305,-0.0118993647133367,
0.0273788587120311));
#5026=CARTESIAN_POINT('Ctrl Pts',(0.0135293720911609,-0.0138981057935871,
0.0273977690549338));
#5027=CARTESIAN_POINT('Ctrl Pts',(0.013382249819755,-0.0140449509880446,
0.0273991572298626));
#5028=CARTESIAN_POINT('Ctrl Pts',(-0.0193730403262153,-0.00496843119263448,
0.0491146017877832));
#5029=CARTESIAN_POINT('Ctrl Pts',(-0.0201938597706083,-0.00176786997316083,
0.0490191826567149));
#5030=CARTESIAN_POINT('Ctrl Pts',(-0.0202180925824514,0.0050447028471919,
0.0488283443945783));
#5031=CARTESIAN_POINT('Ctrl Pts',(-0.0153847590983001,0.0140537959141576,
0.0485420870013735));
#5032=CARTESIAN_POINT('Ctrl Pts',(-0.0068505649284846,0.0196789958186391,
0.0482558296081687));
#5033=CARTESIAN_POINT('Ctrl Pts',(0.00333297037772606,0.0205692755735532,
0.0479695722149638));
#5034=CARTESIAN_POINT('Ctrl Pts',(0.0127140514614997,0.0165090584323451,
0.047683314821759));
#5035=CARTESIAN_POINT('Ctrl Pts',(0.0190356435973732,0.00847611213038585,
0.047397057428554));
#5036=CARTESIAN_POINT('Ctrl Pts',(0.0207761625094796,-0.0015967459663445,
0.0471108000353492));
#5037=CARTESIAN_POINT('Ctrl Pts',(0.017516885650891,-0.0112852866414675,
0.0468245426421443));
#5038=CARTESIAN_POINT('Ctrl Pts',(0.0100420977682865,-0.0182580194512917,
0.0465382852489394));
#5039=CARTESIAN_POINT('Ctrl Pts',(0.000150662445935857,-0.0208368943803232,
0.0462520278557347));
#5040=CARTESIAN_POINT('Ctrl Pts',(-0.00977703606612668,-0.018401319129493,
0.0459657704625297));
#5041=CARTESIAN_POINT('Ctrl Pts',(-0.0173518603991523,-0.0115374110875982,
0.0456795130693248));
#5042=CARTESIAN_POINT('Ctrl Pts',(-0.0207509121717497,-0.00189699438744401,
0.0453932556761201));
#5043=CARTESIAN_POINT('Ctrl Pts',(-0.0191561977951066,0.00819994024772215,
0.0451069982829151));
#5044=CARTESIAN_POINT('Ctrl Pts',(-0.0129514908835121,0.016323535736365,
0.0448207408897104));
#5045=CARTESIAN_POINT('Ctrl Pts',(-0.00362997105756347,0.0205188266404133,
0.0445344834965054));
#5046=CARTESIAN_POINT('Ctrl Pts',(0.00656511142475072,0.0197762040580868,
0.0442482261033006));
#5047=CARTESIAN_POINT('Ctrl Pts',(0.0151802814149427,0.0142743823742401,
0.0439619687100956));
#5048=CARTESIAN_POINT('Ctrl Pts',(0.0201422739403672,0.00533739037403628,
0.0436757113168908));
#5049=CARTESIAN_POINT('Ctrl Pts',(0.0202569715717781,-0.00488405962518676,
0.043389453923686));
#5050=CARTESIAN_POINT('Ctrl Pts',(0.0154967719835935,-0.0139301469386554,
0.0431031965304811));
#5051=CARTESIAN_POINT('Ctrl Pts',(0.00700723061127277,-0.0196239051870585,
0.0428169391372762));
#5052=CARTESIAN_POINT('Ctrl Pts',(-0.00316862052811263,-0.0205951154306273,
0.0425306817440713));
#5053=CARTESIAN_POINT('Ctrl Pts',(-0.0125819342198783,-0.0166100531884428,
0.0422444243508665));
#5054=CARTESIAN_POINT('Ctrl Pts',(-0.0189673700353434,-0.00862773490477347,
0.0419581669576616));
#5055=CARTESIAN_POINT('Ctrl Pts',(-0.0207882548757724,0.00143087206316176,
0.0416719095644568));
#5056=CARTESIAN_POINT('Ctrl Pts',(-0.0176063876804715,0.0111451356423821,
0.0413856521712519));
#5057=CARTESIAN_POINT('Ctrl Pts',(-0.0101874937439,0.0181772909659331,0.041099394778047));
#5058=CARTESIAN_POINT('Ctrl Pts',(-0.00031695076938304,0.0208350300660141,
0.0408131373848422));
#5059=CARTESIAN_POINT('Ctrl Pts',(0.00962986729972522,0.0184787605491233,
0.0405268799916373));
#5060=CARTESIAN_POINT('Ctrl Pts',(0.0172592307038584,0.0116755253052276,
0.0402406225984326));
#5061=CARTESIAN_POINT('Ctrl Pts',(0.0207351116701237,0.00206254204068163,
0.0399543652052276));
#5062=CARTESIAN_POINT('Ctrl Pts',(0.0192210296625515,-0.00804679777013033,
0.0396681078120227));
#5063=CARTESIAN_POINT('Ctrl Pts',(0.0130813527770257,-0.0162196530531655,
0.0393818504188179));
#5064=CARTESIAN_POINT('Ctrl Pts',(0.00379361153363551,-0.0204892031854324,
0.039095593025613));
#5065=CARTESIAN_POINT('Ctrl Pts',(-0.00640707300087905,-0.0198279689127118,
0.0388093356324081));
#5066=CARTESIAN_POINT('Ctrl Pts',(-0.0150658773876674,-0.0143950781235058,
0.0385230782392033));
#5067=CARTESIAN_POINT('Ctrl Pts',(-0.0200990359844147,-0.0054979712748671,
0.0382368208459984));
#5068=CARTESIAN_POINT('Ctrl Pts',(-0.0202953050110647,0.00472223783284123,
0.0379505634527936));
#5069=CARTESIAN_POINT('Ctrl Pts',(-0.0156074517740356,0.0138060271172853,
0.0376643060595887));
#5070=CARTESIAN_POINT('Ctrl Pts',(-0.0071636213468481,0.019567357124585,
0.0373780486663838));
#5071=CARTESIAN_POINT('Ctrl Pts',(0.00300415471651633,0.020619747575596,
0.037091791273179));
#5072=CARTESIAN_POINT('Ctrl Pts',(0.0124489724933967,0.0167099377467638,
0.0368055338799742));
#5073=CARTESIAN_POINT('Ctrl Pts',(0.0188979100072417,0.00877883437594396,
0.0365192764867694));
#5074=CARTESIAN_POINT('Ctrl Pts',(0.0207990122974698,-0.00126492019185558,
0.0362330190935644));
#5075=CARTESIAN_POINT('Ctrl Pts',(0.0176947737480689,-0.011004268155889,
0.0359467617003595));
#5076=CARTESIAN_POINT('Ctrl Pts',(0.010332238101552,-0.0180954080212329,
0.0356605043071546));
#5077=CARTESIAN_POINT('Ctrl Pts',(0.000483220280072705,-0.0208318370242042,
0.0353742469139498));
#5078=CARTESIAN_POINT('Ctrl Pts',(-0.00948208586162871,-0.0185550258246848,
0.0350879895207449));
#5079=CARTESIAN_POINT('Ctrl Pts',(-0.0171655013573122,-0.0118128954449902,
0.0348017321275401));
#5080=CARTESIAN_POINT('Ctrl Pts',(-0.0207179906461272,-0.00222795853392912,
0.0345154747343352));
#5081=CARTESIAN_POINT('Ctrl Pts',(-0.0192846371837242,0.00789314286797873,
0.0342292173411303));
#5082=CARTESIAN_POINT('Ctrl Pts',(-0.0132103815143733,0.0161147372267393,
0.0339429599479255));
#5083=CARTESIAN_POINT('Ctrl Pts',(-0.00395701035846944,0.0204582747235483,
0.0336567025547206));
#5084=CARTESIAN_POINT('Ctrl Pts',(0.00624862647567704,0.0198784708368667,
0.0333704451615158));
#5085=CARTESIAN_POINT('Ctrl Pts',(0.014950513764064,0.0145148570033181,
0.033084187768311));
#5086=CARTESIAN_POINT('Ctrl Pts',(0.0200545178434828,0.00565820198627324,
0.032797930375106));
#5087=CARTESIAN_POINT('Ctrl Pts',(0.0203323457678823,-0.00456011526230385,
0.0325116729819012));
#5088=CARTESIAN_POINT('Ctrl Pts',(0.0157171374678617,-0.0136810279387317,
0.0322254155886963));
#5089=CARTESIAN_POINT('Ctrl Pts',(0.00731955580356591,-0.0195095627455022,
0.0319391581954915));
#5090=CARTESIAN_POINT('Ctrl Pts',(-0.00283949755629134,-0.0206430663691581,
0.0316529008022866));
#5091=CARTESIAN_POINT('Ctrl Pts',(-0.0123152178514543,-0.0168087579932039,
0.0313666434090817));
#5092=CARTESIAN_POINT('Ctrl Pts',(-0.0188272462890253,-0.00892937467793012,
0.031080386015877));
#5093=CARTESIAN_POINT('Ctrl Pts',(-0.0208084449764845,0.00109888772797961,
0.0307941286226719));
#5094=CARTESIAN_POINT('Ctrl Pts',(-0.0177820327222642,0.010862699816639,
0.0305078712294672));
#5095=CARTESIAN_POINT('Ctrl Pts',(-0.0104763244549918,0.0180123724130166,
0.0302216138362622));
#5096=CARTESIAN_POINT('Ctrl Pts',(-0.000649458824493763,0.0208273173236725,
0.0299353564430574));
#5097=CARTESIAN_POINT('Ctrl Pts',(0.00933370009942528,0.018630108866292,
0.0296490990498526));
#5098=CARTESIAN_POINT('Ctrl Pts',(0.0170706794225572,0.0119495139648469,
0.0293628416566478));
#5099=CARTESIAN_POINT('Ctrl Pts',(0.0206995485295603,0.00239323155205143,
0.0290765842634428));
#5100=CARTESIAN_POINT('Ctrl Pts',(0.0193470193555468,-0.007738982098937,
0.0287903268702379));
#5101=CARTESIAN_POINT('Ctrl Pts',(0.0133385629361444,-0.0160088012132387,
0.0285040694770332));
#5102=CARTESIAN_POINT('Ctrl Pts',(0.00412016889193688,-0.0204260308088297,
0.0282178120838283));
#5103=CARTESIAN_POINT('Ctrl Pts',(-0.00608980534517157,-0.0199277313026598,
0.0279315546906234));
#5104=CARTESIAN_POINT('Ctrl Pts',(-0.0148341512942976,-0.0146336622301504,
0.0276452972974185));
#5105=CARTESIAN_POINT('Ctrl Pts',(-0.0200088151677586,-0.00581817022284909,
0.0273590399042137));
#5106=CARTESIAN_POINT('Ctrl Pts',(-0.0203679064340446,0.00439789765267545,
0.0270727825110088));
#5107=CARTESIAN_POINT('Ctrl Pts',(-0.015826193154608,0.0135547630869211,
0.0267865251178039));
#5108=CARTESIAN_POINT('Ctrl Pts',(-0.00747425392381808,0.0194513707170301,
0.026500267724599));
#5109=CARTESIAN_POINT('Ctrl Pts',(-0.00070963996366098,0.0202586709287401,
0.0263094294624625));
#5110=CARTESIAN_POINT('Ctrl Pts',(0.00256716703382538,0.0198345570512061,
0.0262140103313943));
#5111=CARTESIAN_POINT('Ctrl Pts',(-0.0193730439605715,-0.00496843212470548,
0.0494517149387433));
#5112=CARTESIAN_POINT('Ctrl Pts',(-0.0201939276515921,-0.001767620393057,
0.049356295807675));
#5113=CARTESIAN_POINT('Ctrl Pts',(-0.0202180931057105,0.00504455623500719,
0.0491654575455384));
#5114=CARTESIAN_POINT('Ctrl Pts',(-0.0153847917314815,0.0140538863262236,
0.0488792001523335));
#5115=CARTESIAN_POINT('Ctrl Pts',(-0.00685056788684711,0.0196789861941295,
0.0485929427591287));
#5116=CARTESIAN_POINT('Ctrl Pts',(0.00333297172748759,0.0205693206406971,
0.0483066853659238));
#5117=CARTESIAN_POINT('Ctrl Pts',(0.0127140698095249,0.0165090712961708,
0.0480204279727189));
#5118=CARTESIAN_POINT('Ctrl Pts',(0.0190356679996558,0.00847612784175828,
0.0477341705795141));
#5119=CARTESIAN_POINT('Ctrl Pts',(0.0207761903709565,-0.00159675033853918,
0.0474479131863092));
#5120=CARTESIAN_POINT('Ctrl Pts',(0.0175169086210975,-0.0112853004301738,
0.0471616557931044));
#5121=CARTESIAN_POINT('Ctrl Pts',(0.0100421111455763,-0.0182580441657412,
0.0468753983998995));
#5122=CARTESIAN_POINT('Ctrl Pts',(0.000150662596199918,-0.0208369216490605,
0.0465891410066946));
#5123=CARTESIAN_POINT('Ctrl Pts',(-0.00977704897076919,-0.0184013436072144,
0.0463028836134898));
#5124=CARTESIAN_POINT('Ctrl Pts',(-0.0173518833577386,-0.0115374262726293,
0.0460166262202849));
#5125=CARTESIAN_POINT('Ctrl Pts',(-0.0207509396067248,-0.00189699693226283,
0.04573036882708));
#5126=CARTESIAN_POINT('Ctrl Pts',(-0.0191562231305297,0.00819995110957417,
0.0454441114338752));
#5127=CARTESIAN_POINT('Ctrl Pts',(-0.0129515080091056,0.01632355731361,
0.0451578540406703));
#5128=CARTESIAN_POINT('Ctrl Pts',(-0.00362997585865113,0.0205188537792597,
0.0448715966474654));
#5129=CARTESIAN_POINT('Ctrl Pts',(0.00656512010690108,0.019776230207997,
0.0445853392542606));
#5130=CARTESIAN_POINT('Ctrl Pts',(0.0151803014892717,0.0142744012519544,
0.0442990818610557));
#5131=CARTESIAN_POINT('Ctrl Pts',(0.0201423005767724,0.00533739743166417,
0.0440128244678509));
#5132=CARTESIAN_POINT('Ctrl Pts',(0.0202569983597111,-0.00488406608361533,
0.043726567074646));
#5133=CARTESIAN_POINT('Ctrl Pts',(0.015496792476675,-0.0139301653601405,
0.0434403096814411));
#5134=CARTESIAN_POINT('Ctrl Pts',(0.00700723987767858,-0.0196239311377957,
0.0431540522882363));
#5135=CARTESIAN_POINT('Ctrl Pts',(-0.0031686247183157,-0.0205951426658111,
0.0428677948950314));
#5136=CARTESIAN_POINT('Ctrl Pts',(-0.012581950858333,-0.0166100751536927,
0.0425815375018265));
#5137=CARTESIAN_POINT('Ctrl Pts',(-0.0189673951179453,-0.00862774631416911,
0.0422952801086217));
#5138=CARTESIAN_POINT('Ctrl Pts',(-0.0207882823663294,0.00143087395536319,
0.0420090227154169));
#5139=CARTESIAN_POINT('Ctrl Pts',(-0.0176064109633004,0.0111451503807971,
0.0417227653222119));
#5140=CARTESIAN_POINT('Ctrl Pts',(-0.0101875072159242,0.0181773150037307,
0.0414365079290071));
#5141=CARTESIAN_POINT('Ctrl Pts',(-0.000316951188521199,0.0208350576184256,
0.0411502505358022));
#5142=CARTESIAN_POINT('Ctrl Pts',(0.00962988003433949,0.0184787849855859,
0.0408639931425974));
#5143=CARTESIAN_POINT('Ctrl Pts',(0.0172592535276044,0.0116755407450365,
0.0405777357493925));
#5144=CARTESIAN_POINT('Ctrl Pts',(0.020735139090403,0.00206254476820398,
0.0402914783561877));
#5145=CARTESIAN_POINT('Ctrl Pts',(0.0192210550805965,-0.00804680841128077,
0.0400052209629828));
#5146=CARTESIAN_POINT('Ctrl Pts',(0.0130813700759123,-0.0162196745021658,
0.0397189635697779));
#5147=CARTESIAN_POINT('Ctrl Pts',(0.00379361655033806,-0.0204892302805204,
0.0394327061765731));
#5148=CARTESIAN_POINT('Ctrl Pts',(-0.00640708147364417,-0.0198279951333782,
0.0391464487833682));
#5149=CARTESIAN_POINT('Ctrl Pts',(-0.0150658973109054,-0.0143950971596734,
0.0388601913901633));
#5150=CARTESIAN_POINT('Ctrl Pts',(-0.0200990625635423,-0.00549797854542872,
0.0385739339969585));
#5151=CARTESIAN_POINT('Ctrl Pts',(-0.02029533184974,0.00472224407756668,
0.0382876766037536));
#5152=CARTESIAN_POINT('Ctrl Pts',(-0.0156074724134559,0.0138060453744872,
0.0380014192105487));
#5153=CARTESIAN_POINT('Ctrl Pts',(-0.00716363082007885,0.019567383000616,
0.0377151618173439));
#5154=CARTESIAN_POINT('Ctrl Pts',(0.0030041586892348,0.0206197748433167,
0.037428904424139));
#5155=CARTESIAN_POINT('Ctrl Pts',(0.0124489889560185,0.0167099598441204,
0.0371426470309341));
#5156=CARTESIAN_POINT('Ctrl Pts',(0.0188979349979905,0.00877884598514548,
0.0368563896377293));
#5157=CARTESIAN_POINT('Ctrl Pts',(0.0207990398022517,-0.00126492186459626,
0.0365701322445244));
#5158=CARTESIAN_POINT('Ctrl Pts',(0.0176947971477806,-0.0110042827080222,
0.0362838748513196));
#5159=CARTESIAN_POINT('Ctrl Pts',(0.0103322517649872,-0.0180954319507465,
0.0359976174581147));
#5160=CARTESIAN_POINT('Ctrl Pts',(0.00048322091908703,-0.0208318645723939,
0.0357113600649099));
#5161=CARTESIAN_POINT('Ctrl Pts',(-0.00948209840081552,-0.0185550503620009,
0.035425102671705));
#5162=CARTESIAN_POINT('Ctrl Pts',(-0.0171655240571101,-0.0118129110664586,
0.0351388452785001));
#5163=CARTESIAN_POINT('Ctrl Pts',(-0.0207180180437648,-0.00222796148019953,
0.0348525878852952));
#5164=CARTESIAN_POINT('Ctrl Pts',(-0.0192846626858853,0.00789315330593469,
0.0345663304920904));
#5165=CARTESIAN_POINT('Ctrl Pts',(-0.0132103989838861,0.0161147585369979,
0.0342800730988855));
#5166=CARTESIAN_POINT('Ctrl Pts',(-0.00395701559125663,0.0204583017777363,
0.0339938157056807));
#5167=CARTESIAN_POINT('Ctrl Pts',(0.0062486347389206,0.0198784971243167,
0.0337075583124758));
#5168=CARTESIAN_POINT('Ctrl Pts',(0.0149505335347255,0.0145148761978831,
0.033421300919271));
#5169=CARTESIAN_POINT('Ctrl Pts',(0.0200545443637765,0.00565820946872349,
0.033135043526066));
#5170=CARTESIAN_POINT('Ctrl Pts',(0.0203323726554662,-0.00456012129263359,
0.0328487861328613));
#5171=CARTESIAN_POINT('Ctrl Pts',(0.0157171582524795,-0.0136810460306406,
0.0325625287396563));
#5172=CARTESIAN_POINT('Ctrl Pts',(0.00731956548271039,-0.0195095885450917,
0.0322762713464515));
#5173=CARTESIAN_POINT('Ctrl Pts',(-0.0028395013106778,-0.0206430936677437,
0.0319900139532466));
#5174=CARTESIAN_POINT('Ctrl Pts',(-0.0123152341383691,-0.016808780221186,
0.0317037565600418));
#5175=CARTESIAN_POINT('Ctrl Pts',(-0.0188272711839954,-0.00892938648631746,
0.0314174991668369));
#5176=CARTESIAN_POINT('Ctrl Pts',(-0.0208084724983861,0.00109888918137694,
0.0311312417736321));
#5177=CARTESIAN_POINT('Ctrl Pts',(-0.017782056228115,0.0108627141811242,
0.0308449843804272));
#5178=CARTESIAN_POINT('Ctrl Pts',(-0.0104763383273966,0.0180123962335934,
0.0305587269872223));
#5179=CARTESIAN_POINT('Ctrl Pts',(-0.000649459646639502,0.0208273448641526,
0.0302724695940174));
#5180=CARTESIAN_POINT('Ctrl Pts',(0.00933371236928369,0.0186301335063493,
0.0299862122008126));
#5181=CARTESIAN_POINT('Ctrl Pts',(0.0170707021425568,0.0119495297601075,
0.0296999548076077));
#5182=CARTESIAN_POINT('Ctrl Pts',(0.0206995756128327,0.00239323473056907,
0.0294136974144029));
#5183=CARTESIAN_POINT('Ctrl Pts',(0.0193470455177421,-0.00773899236029326,
0.029127440021198));
#5184=CARTESIAN_POINT('Ctrl Pts',(0.0133385794248965,-0.0160088223291062,
0.0288411826279931));
#5185=CARTESIAN_POINT('Ctrl Pts',(0.00412017663144637,-0.0204260579285268,
0.0285549252347883));
#5186=CARTESIAN_POINT('Ctrl Pts',(-0.00608981796126035,-0.0199277574398541,
0.0282686678415834));
#5187=CARTESIAN_POINT('Ctrl Pts',(-0.0148341618229351,-0.0146336820108441,
0.0279824104483785));
#5188=CARTESIAN_POINT('Ctrl Pts',(-0.020008859733364,-0.00581817706215659,
0.0276961530551737));
#5189=CARTESIAN_POINT('Ctrl Pts',(-0.0203678972424817,0.0043979017634259,
0.0274098956619688));
#5190=CARTESIAN_POINT('Ctrl Pts',(-0.0158262868732418,0.0135547844430419,
0.027123638268764));
#5191=CARTESIAN_POINT('Ctrl Pts',(-0.00747410847124285,0.019451389127757,
0.0268373808755591));
#5192=CARTESIAN_POINT('Ctrl Pts',(-0.000709895962096958,0.0202587078456323,
0.0266465426134225));
#5193=CARTESIAN_POINT('Ctrl Pts',(0.00256716751542246,0.0198345607721423,
0.0265511234823542));
#5194=CARTESIAN_POINT('Ctrl Pts',(-0.0192316199519824,-0.00493216236818663,
0.0497863393518944));
#5195=CARTESIAN_POINT('Ctrl Pts',(-0.0200465080509346,-0.00175472881013359,
0.0496909202208261));
#5196=CARTESIAN_POINT('Ctrl Pts',(-0.0200705003625425,0.00500773792426284,
0.0495000819586895));
#5197=CARTESIAN_POINT('Ctrl Pts',(-0.0152724806839359,0.0139512881285379,
0.0492138245654846));
#5198=CARTESIAN_POINT('Ctrl Pts',(-0.00680055838160896,0.0195353294404802,
0.0489275671722798));
#5199=CARTESIAN_POINT('Ctrl Pts',(0.00330864086323377,0.020419161765577,
0.0486413097790749));
#5200=CARTESIAN_POINT('Ctrl Pts',(0.0126212558089673,0.0163885539309025,
0.04835505238587));
#5201=CARTESIAN_POINT('Ctrl Pts',(0.0188967058392265,0.00841425107917043,
0.0480687949926652));
#5202=CARTESIAN_POINT('Ctrl Pts',(0.0206245221745515,-0.00158509379867049,
0.0477825375994602));
#5203=CARTESIAN_POINT('Ctrl Pts',(0.0173890335215059,-0.0112029167122543,
0.0474962802062555));
#5204=CARTESIAN_POINT('Ctrl Pts',(0.0099688027686208,-0.0181247586687063,
0.0472100228130506));
#5205=CARTESIAN_POINT('Ctrl Pts',(0.000149562747206374,-0.0206848101411495,
0.0469237654198457));
#5206=CARTESIAN_POINT('Ctrl Pts',(-0.00970567557897363,-0.0182670120312125,
0.0466375080266409));
#5207=CARTESIAN_POINT('Ctrl Pts',(-0.0172252129483413,-0.0114532019603967,
0.046351250633436));
#5208=CARTESIAN_POINT('Ctrl Pts',(-0.0205994557623759,-0.00188314867139006,
0.0460649932402311));
#5209=CARTESIAN_POINT('Ctrl Pts',(-0.0190163808685936,0.00814009068099338,
0.0457787358470263));
#5210=CARTESIAN_POINT('Ctrl Pts',(-0.0128569607614707,0.0162043937837701,
0.0454924784538214));
#5211=CARTESIAN_POINT('Ctrl Pts',(-0.00360347668751653,0.0203690641831353,
0.0452062210606166));
#5212=CARTESIAN_POINT('Ctrl Pts',(0.00651719410192863,0.0196318618353335,
0.0449199636674117));
#5213=CARTESIAN_POINT('Ctrl Pts',(0.0150694838359069,0.014170196756936,
0.0446337062742068));
#5214=CARTESIAN_POINT('Ctrl Pts',(0.0199952598552733,0.00529843391974087,
0.044347448881002));
#5215=CARTESIAN_POINT('Ctrl Pts',(0.0201091203334293,-0.00484841193389505,
0.0440611914877971));
#5216=CARTESIAN_POINT('Ctrl Pts',(0.0153836644088083,-0.013828473820119,
0.0437749340945922));
#5217=CARTESIAN_POINT('Ctrl Pts',(0.00695608635609565,-0.0194806745628091,
0.0434886767013874));
#5218=CARTESIAN_POINT('Ctrl Pts',(-0.00314549345468755,-0.0204447961537357,
0.0432024193081825));
#5219=CARTESIAN_POINT('Ctrl Pts',(-0.0124901014131832,-0.0164888200157634,
0.0429161619149776));
#5220=CARTESIAN_POINT('Ctrl Pts',(-0.0188289313187197,-0.0085647629405432,
0.0426299045217728));
#5221=CARTESIAN_POINT('Ctrl Pts',(-0.0206365259159617,0.00142042843857795,
0.0423436471285679));
#5222=CARTESIAN_POINT('Ctrl Pts',(-0.0174778824786273,0.0110637897166117,
0.042057389735363));
#5223=CARTESIAN_POINT('Ctrl Pts',(-0.0101131374384727,0.0180446188649364,
0.0417711323421582));
#5224=CARTESIAN_POINT('Ctrl Pts',(-0.000314637414518041,0.0206829597042421,
0.0414848749489533));
#5225=CARTESIAN_POINT('Ctrl Pts',(0.00955958098866923,0.0183438880870783,
0.0411986175557485));
#5226=CARTESIAN_POINT('Ctrl Pts',(0.017133259325429,0.0115903081804425,
0.0409123601625436));
#5227=CARTESIAN_POINT('Ctrl Pts',(0.0205837705910345,0.00204748799404481,
0.0406261027693388));
#5228=CARTESIAN_POINT('Ctrl Pts',(0.0190807395393724,-0.00798806593993249,
0.0403398453761339));
#5229=CARTESIAN_POINT('Ctrl Pts',(0.0129858748226883,-0.0161012693263466,
0.040053587982929));
#5230=CARTESIAN_POINT('Ctrl Pts',(0.00376592278653449,-0.0203396569389934,
0.0397673305897241));
#5231=CARTESIAN_POINT('Ctrl Pts',(-0.00636030916583527,-0.0196832488716947,
0.0394810731965193));
#5232=CARTESIAN_POINT('Ctrl Pts',(-0.0149559148189796,-0.0142900115730361,
0.0391948158033144));
#5233=CARTESIAN_POINT('Ctrl Pts',(-0.019952337483682,-0.00545784277598186,
0.0389085584101095));
#5234=CARTESIAN_POINT('Ctrl Pts',(-0.0201471739853106,0.00468777124396013,
0.0386223010169046));
#5235=CARTESIAN_POINT('Ctrl Pts',(-0.0154935363714617,0.0137052599222442,
0.0383360436236998));
#5236=CARTESIAN_POINT('Ctrl Pts',(-0.00711133562965177,0.019424539232438,
0.038049786230495));
#5237=CARTESIAN_POINT('Ctrl Pts',(0.00298222804335529,0.0204692485139905,
0.0377635288372901));
#5238=CARTESIAN_POINT('Ctrl Pts',(0.012358110145478,0.0165879755383927,
0.0374772714440853));
#5239=CARTESIAN_POINT('Ctrl Pts',(0.0187599782642867,0.00871475956946415,
0.0371910140508804));
#5240=CARTESIAN_POINT('Ctrl Pts',(0.0206472048215726,-0.00125568781395269,
0.0369047566576755));
#5241=CARTESIAN_POINT('Ctrl Pts',(0.0175656234355037,-0.0109239503913266,
0.0366184992644706));
#5242=CARTESIAN_POINT('Ctrl Pts',(0.010256825338478,-0.0179633335660738,
0.0363322418712658));
#5243=CARTESIAN_POINT('Ctrl Pts',(0.000479693360141484,-0.0206797899677519,
0.0360459844780609));
#5244=CARTESIAN_POINT('Ctrl Pts',(-0.00941287817521023,-0.0184195967189481,
0.0357597270848561));
#5245=CARTESIAN_POINT('Ctrl Pts',(-0.0170402140890376,-0.0117266756853741,
0.0354734696916512));
#5246=CARTESIAN_POINT('Ctrl Pts',(-0.0205667745296752,-0.00221169714821514,
0.0351872122984463));
#5247=CARTESIAN_POINT('Ctrl Pts',(-0.0191438828030563,0.00783553253155767,
0.0349009549052415));
#5248=CARTESIAN_POINT('Ctrl Pts',(-0.0131139618072881,0.0159971192577632,
0.0346146975120366));
#5249=CARTESIAN_POINT('Ctrl Pts',(-0.00392812899881956,0.0203089542172391,
0.0343284401188318));
#5250=CARTESIAN_POINT('Ctrl Pts',(0.00620301910743547,0.0197333821932672,
0.0340421827256268));
#5251=CARTESIAN_POINT('Ctrl Pts',(0.0148413932094052,0.0144089162128059,
0.0337559253324221));
#5252=CARTESIAN_POINT('Ctrl Pts',(0.0199081442710323,0.00561690399820523,
0.0334696679392171));
#5253=CARTESIAN_POINT('Ctrl Pts',(0.0201839443896145,-0.00452683197086967,
0.0331834105460123));
#5254=CARTESIAN_POINT('Ctrl Pts',(0.0156024214933582,-0.0135811730855677,
0.0328971531528074));
#5255=CARTESIAN_POINT('Ctrl Pts',(0.00726613195434007,-0.0193671666819696,
0.0326108957596026));
#5256=CARTESIAN_POINT('Ctrl Pts',(-0.00281877267944526,-0.0204923971087666,
0.0323246383663977));
#5257=CARTESIAN_POINT('Ctrl Pts',(-0.0122253317507389,-0.0166860745172529,
0.0320383809731929));
#5258=CARTESIAN_POINT('Ctrl Pts',(-0.0186898303030081,-0.008864201110568,
0.031752123579988));
#5259=CARTESIAN_POINT('Ctrl Pts',(-0.0206565686578972,0.0010908671851968,
0.0314658661867831));
#5260=CARTESIAN_POINT('Ctrl Pts',(-0.0176522455166509,0.0107834153282418,
0.0311796087935783));
#5261=CARTESIAN_POINT('Ctrl Pts',(-0.0103998600543014,0.0178809040175588,
0.0308933514003735));
#5262=CARTESIAN_POINT('Ctrl Pts',(-0.000644718530856239,0.0206753032538972,
0.0306070940071685));
#5263=CARTESIAN_POINT('Ctrl Pts',(0.00926557537945125,0.0184941317489913,
0.0303208366139637));
#5264=CARTESIAN_POINT('Ctrl Pts',(0.0169460843764737,0.0118622970498205,
0.0300345792207588));
#5265=CARTESIAN_POINT('Ctrl Pts',(0.020548466744314,0.00237576388737937,
0.029748321827554));
#5266=CARTESIAN_POINT('Ctrl Pts',(0.0192058102062675,-0.00768249697424811,
0.0294620644343491));
#5267=CARTESIAN_POINT('Ctrl Pts',(0.013241206574589,-0.0158919563969582,
0.0291758070411442));
#5268=CARTESIAN_POINT('Ctrl Pts',(0.0040900988367193,-0.0202769457459701,
0.0288895496479394));
#5269=CARTESIAN_POINT('Ctrl Pts',(-0.0060453614862023,-0.0197822829142322,
0.0286032922547345));
#5270=CARTESIAN_POINT('Ctrl Pts',(-0.0147258714629145,-0.014526854711162,
0.0283170348615297));
#5271=CARTESIAN_POINT('Ctrl Pts',(-0.0198627922648756,-0.0057757038543423,
0.0280307774683247));
#5272=CARTESIAN_POINT('Ctrl Pts',(-0.020219211395443,0.00436579674242244,
0.0277445200751198));
#5273=CARTESIAN_POINT('Ctrl Pts',(-0.0157107499352922,0.0134558330532671,
0.0274582626819151));
#5274=CARTESIAN_POINT('Ctrl Pts',(-0.00741955429626474,0.0193093924804924,
0.0271720052887102));
#5275=CARTESIAN_POINT('Ctrl Pts',(-0.000704701286217729,0.0201108168489125,
0.0269811670265736));
#5276=CARTESIAN_POINT('Ctrl Pts',(0.00254842708818295,0.019689767672064,
0.0268857478955053));
#5277=CARTESIAN_POINT('Ctrl Pts',(-0.0189922182073364,-0.00487076513390426,
0.0500156085973077));
#5278=CARTESIAN_POINT('Ctrl Pts',(-0.0197969024345802,-0.00173311878642637,
0.0499201894662394));
#5279=CARTESIAN_POINT('Ctrl Pts',(-0.0198206590033835,0.00494553773104203,
0.0497293512041028));
#5280=CARTESIAN_POINT('Ctrl Pts',(-0.0150823358651038,0.0137775357606501,
0.049443093810898));
#5281=CARTESIAN_POINT('Ctrl Pts',(-0.00671590115552011,0.0192921594552833,
0.0491568364176931));
#5282=CARTESIAN_POINT('Ctrl Pts',(0.00326745309996362,0.0201649386047685,
0.0488705790244882));
#5283=CARTESIAN_POINT('Ctrl Pts',(0.0124641272143603,0.0161845345159278,
0.0485843216312834));
#5284=CARTESIAN_POINT('Ctrl Pts',(0.0186614537613434,0.00830949443020067,
0.0482980642380785));
#5285=CARTESIAN_POINT('Ctrl Pts',(0.0203677587252383,-0.00156535820790005,
0.0480118068448737));
#5286=CARTESIAN_POINT('Ctrl Pts',(0.0171725505328365,-0.0110634480934092,
0.0477255494516688));
#5287=CARTESIAN_POINT('Ctrl Pts',(0.00984469698624099,-0.0178991156238404,
0.0474392920584639));
#5288=CARTESIAN_POINT('Ctrl Pts',(0.000147700825314551,-0.0204272967710353,
0.047153034665259));
#5289=CARTESIAN_POINT('Ctrl Pts',(-0.00958484568836617,-0.0180395984143519,
0.0468667772720542));
#5290=CARTESIAN_POINT('Ctrl Pts',(-0.0170107692358086,-0.0113106164455796,
0.0465805198788493));
#5291=CARTESIAN_POINT('Ctrl Pts',(-0.0203430047422465,-0.00185970455173963,
0.0462942624856445));
#5292=CARTESIAN_POINT('Ctrl Pts',(-0.0187796381847494,0.00803875135532374,
0.0460080050924396));
#5293=CARTESIAN_POINT('Ctrl Pts',(-0.0126968992149206,0.0160026586854011,
0.0457217476992347));
#5294=CARTESIAN_POINT('Ctrl Pts',(-0.00355861553588477,0.020115481391665,
0.0454354903060299));
#5295=CARTESIAN_POINT('Ctrl Pts',(0.00643605889426022,0.0193874567829782,
0.045149232912825));
#5296=CARTESIAN_POINT('Ctrl Pts',(0.0148818776859887,0.0139937861973584,
0.0448629755196201));
#5297=CARTESIAN_POINT('Ctrl Pts',(0.0197463307105195,0.00523247155554087,
0.0445767181264153));
#5298=CARTESIAN_POINT('Ctrl Pts',(0.0198587736932861,-0.00478805207666069,
0.0442904607332104));
#5299=CARTESIAN_POINT('Ctrl Pts',(0.0151921468965968,-0.0136563175096904,
0.0440042033400056));
#5300=CARTESIAN_POINT('Ctrl Pts',(0.00686948720014018,-0.0192381517003873,
0.0437179459468007));
#5301=CARTESIAN_POINT('Ctrl Pts',(-0.00310633392384063,-0.0201902705483251,
0.0434316885535959));
#5302=CARTESIAN_POINT('Ctrl Pts',(-0.0123346070468145,-0.0162835439707228,
0.043145431160391));
#5303=CARTESIAN_POINT('Ctrl Pts',(-0.0185945222736786,-0.00845813671369643,
0.0428591737671861));
#5304=CARTESIAN_POINT('Ctrl Pts',(-0.020379613388581,0.00140274494564442,
0.0425729163739813));
#5305=CARTESIAN_POINT('Ctrl Pts',(-0.0172602931915974,0.0109260520862555,
0.0422866589807764));
#5306=CARTESIAN_POINT('Ctrl Pts',(-0.00998723486603179,0.0178199740454983,
0.0420004015875715));
#5307=CARTESIAN_POINT('Ctrl Pts',(-0.000310720365025338,0.0204254691036951,
0.0417141441943667));
#5308=CARTESIAN_POINT('Ctrl Pts',(0.00944056986623064,0.0181155175430427,
0.0414278868011618));
#5309=CARTESIAN_POINT('Ctrl Pts',(0.0169199603925816,0.0114460157069964,
0.041141629407957));
#5310=CARTESIAN_POINT('Ctrl Pts',(0.0203275148362099,0.00202199798097412,
0.0408553720147521));
#5311=CARTESIAN_POINT('Ctrl Pts',(0.0188431956310953,-0.00788861924925093,
0.0405691146215472));
#5312=CARTESIAN_POINT('Ctrl Pts',(0.0128242083709549,-0.0159008180578771,
0.0402828572283424));
#5313=CARTESIAN_POINT('Ctrl Pts',(0.00371903927789809,-0.0200864402545806,
0.0399965998351375));
#5314=CARTESIAN_POINT('Ctrl Pts',(-0.00628112708308709,-0.0194382040790165,
0.0397103424419326));
#5315=CARTESIAN_POINT('Ctrl Pts',(-0.0147697225358855,-0.0141121093910279,
0.0394240850487278));
#5316=CARTESIAN_POINT('Ctrl Pts',(-0.0197039426971299,-0.00538989586537636,
0.0391378276555229));
#5317=CARTESIAN_POINT('Ctrl Pts',(-0.0198963535996892,0.00462941126791719,
0.0388515702623181));
#5318=CARTESIAN_POINT('Ctrl Pts',(-0.0153006510184011,0.0135346375520176,
0.0385653128691132));
#5319=CARTESIAN_POINT('Ctrl Pts',(-0.00702280371216233,0.0191827152215691,
0.0382790554759083));
#5320=CARTESIAN_POINT('Ctrl Pts',(0.00294510107019315,0.020214418491209,
0.0379927980827035));
#5321=CARTESIAN_POINT('Ctrl Pts',(0.0122042589922343,0.0163814650657947,
0.0377065406894986));
#5322=CARTESIAN_POINT('Ctrl Pts',(0.0185264276439401,0.00860626597341909,
0.0374202832962938));
#5323=CARTESIAN_POINT('Ctrl Pts',(0.0203901593481415,-0.00124005524424612,
0.0371340259030889));
#5324=CARTESIAN_POINT('Ctrl Pts',(0.0173469418255177,-0.0107879536777596,
0.036847768509884));
#5325=CARTESIAN_POINT('Ctrl Pts',(0.0101291339367693,-0.0177397007004731,
0.0365615111166791));
#5326=CARTESIAN_POINT('Ctrl Pts',(0.00047372146186646,-0.0204223388285467,
0.0362752537234743));
#5327=CARTESIAN_POINT('Ctrl Pts',(-0.0092956934159267,-0.0181902836472782,
0.0359889963302694));
#5328=CARTESIAN_POINT('Ctrl Pts',(-0.0168280735142847,-0.0115806855172438,
0.0357027389370646));
#5329=CARTESIAN_POINT('Ctrl Pts',(-0.0203107303657505,-0.00218416282841432,
0.0354164815438597));
#5330=CARTESIAN_POINT('Ctrl Pts',(-0.0189055527985366,0.00773798479148508,
0.0351302241506549));
#5331=CARTESIAN_POINT('Ctrl Pts',(-0.0129507007484477,0.0157979645959734,
0.03484396675745));
#5332=CARTESIAN_POINT('Ctrl Pts',(-0.00387922611888898,0.0200561197635308,
0.0345577093642451));
#5333=CARTESIAN_POINT('Ctrl Pts',(0.00612579519276353,0.0194877132704231,
0.0342714519710403));
#5334=CARTESIAN_POINT('Ctrl Pts',(0.0146566266525519,0.0142295337384432,
0.0339851945778354));
#5335=CARTESIAN_POINT('Ctrl Pts',(0.0196602996637731,0.00554697686957553,
0.0336989371846306));
#5336=CARTESIAN_POINT('Ctrl Pts',(0.0199326662343031,-0.00447047559347704,
0.0334126797914256));
#5337=CARTESIAN_POINT('Ctrl Pts',(0.0154081805848696,-0.0134120955229711,
0.0331264223982208));
#5338=CARTESIAN_POINT('Ctrl Pts',(0.00717567291454934,-0.019126056925393,
0.0328401650050159));
#5339=CARTESIAN_POINT('Ctrl Pts',(-0.00278368062932016,-0.0202372788996619,
0.0325539076118111));
#5340=CARTESIAN_POINT('Ctrl Pts',(-0.0120731336087886,-0.0164783427705107,
0.0322676502186062));
#5341=CARTESIAN_POINT('Ctrl Pts',(-0.0184571529854191,-0.00875384705572773,
0.0319813928254013));
#5342=CARTESIAN_POINT('Ctrl Pts',(-0.0203994066059094,0.00107728653451201,
0.0316951354321965));
#5343=CARTESIAN_POINT('Ctrl Pts',(-0.0174324855216923,0.010649168193398,
0.0314088780389916));
#5344=CARTESIAN_POINT('Ctrl Pts',(-0.0102703879378675,0.0176582973502125,
0.0311226206457868));
#5345=CARTESIAN_POINT('Ctrl Pts',(-0.000636692201212495,0.020417907973241,
0.0308363632525819));
#5346=CARTESIAN_POINT('Ctrl Pts',(0.00915022452102987,0.0182638907571111,
0.030550105859377));
#5347=CARTESIAN_POINT('Ctrl Pts',(0.0167351155249048,0.0117146184824335,
0.0302638484661722));
#5348=CARTESIAN_POINT('Ctrl Pts',(0.020292650772337,0.00234618702104445,
0.0299775910729673));
#5349=CARTESIAN_POINT('Ctrl Pts',(0.0189667087027828,-0.00758685441077493,
0.0296913336797624));
#5350=CARTESIAN_POINT('Ctrl Pts',(0.013076362468186,-0.0156941110012324,
0.0294050762865576));
#5351=CARTESIAN_POINT('Ctrl Pts',(0.00403917738828581,-0.0200245096777554,
0.0291188188933527));
#5352=CARTESIAN_POINT('Ctrl Pts',(-0.00597009605347942,-0.019536005407568,
0.0288325615001479));
#5353=CARTESIAN_POINT('Ctrl Pts',(-0.0145425515724288,-0.0143460035715966,
0.028546304106943));
#5354=CARTESIAN_POINT('Ctrl Pts',(-0.0196154953510643,-0.00570380055988275,
0.0282600467137381));
#5355=CARTESIAN_POINT('Ctrl Pts',(-0.0199675279314376,0.00431144675092373,
0.0279737893205332));
#5356=CARTESIAN_POINT('Ctrl Pts',(-0.0155150924105364,0.0132883126948573,
0.0276875319273284));
#5357=CARTESIAN_POINT('Ctrl Pts',(-0.00732733033530428,0.0190690088084016,
0.0274012745341235));
#5358=CARTESIAN_POINT('Ctrl Pts',(-0.00069568992669822,0.0198604396290224,
0.027210436271987));
#5359=CARTESIAN_POINT('Ctrl Pts',(0.0025167034012269,0.0194446627488107,
0.0271150171409187));
#5360=CARTESIAN_POINT('Ctrl Pts',(-0.0189898241999205,-0.00487015116413389,
0.0500179012801558));
#5361=CARTESIAN_POINT('Ctrl Pts',(-0.0197944063888748,-0.00173290268709473,
0.0499224821490875));
#5362=CARTESIAN_POINT('Ctrl Pts',(-0.0198181606002599,0.00494491573171591,
0.0497316438869509));
#5363=CARTESIAN_POINT('Ctrl Pts',(-0.0150804344248823,0.0137757982442512,
0.0494453864937461));
#5364=CARTESIAN_POINT('Ctrl Pts',(-0.00671505458680623,0.0192897277656198,
0.0491591291005412));
#5365=CARTESIAN_POINT('Ctrl Pts',(0.00326704122405662,0.020162396383812,
0.0488728717073363));
#5366=CARTESIAN_POINT('Ctrl Pts',(0.0124625559349977,0.0161824943303262,
0.0485866143141315));
#5367=CARTESIAN_POINT('Ctrl Pts',(0.0186591012504213,0.00830844686810012,
0.0483003569209266));
#5368=CARTESIAN_POINT('Ctrl Pts',(0.0203651911015031,-0.00156516085281924,
0.0480140995277218));
#5369=CARTESIAN_POINT('Ctrl Pts',(0.0171703857120201,-0.0110620534130643,
0.0477278421345169));
#5370=CARTESIAN_POINT('Ctrl Pts',(0.00984345593361703,-0.0178968592028458,
0.047441584741312));
#5371=CARTESIAN_POINT('Ctrl Pts',(0.000147682206173644,-0.0204247216481236,
0.0471553273481071));
#5372=CARTESIAN_POINT('Ctrl Pts',(-0.00958363739452268,-0.0180373242877115,
0.0468690699549023));
#5373=CARTESIAN_POINT('Ctrl Pts',(-0.0170086248076682,-0.0113091905964055,
0.0465828125616974));
#5374=CARTESIAN_POINT('Ctrl Pts',(-0.0203404402427901,-0.0018594701115254,
0.0462965551684926));
#5375=CARTESIAN_POINT('Ctrl Pts',(-0.0187772707678301,0.008037737966313,
0.0460102977752877));
#5376=CARTESIAN_POINT('Ctrl Pts',(-0.0126952986061614,0.0160006413428698,
0.0457240403820828));
#5377=CARTESIAN_POINT('Ctrl Pts',(-0.00355816692624806,0.020112945574375,
0.045437782988878));
#5378=CARTESIAN_POINT('Ctrl Pts',(0.00643524754558297,0.0193850127426949,
0.0451515255956731));
#5379=CARTESIAN_POINT('Ctrl Pts',(0.0148800016323499,0.0139920220991539,
0.0448652682024682));
#5380=CARTESIAN_POINT('Ctrl Pts',(0.0197438414295017,0.00523181193466259,
0.0445790108092634));
#5381=CARTESIAN_POINT('Ctrl Pts',(0.0198562702373738,-0.00478744848061733,
0.0442927534160585));
#5382=CARTESIAN_POINT('Ctrl Pts',(0.015190231729499,-0.0136545959537992,
0.0440064960228537));
#5383=CARTESIAN_POINT('Ctrl Pts',(0.006868621212209,-0.0192357264819244,
0.0437202386296488));
#5384=CARTESIAN_POINT('Ctrl Pts',(-0.00310594233017289,-0.0201877253029352,
0.043433981236444));
#5385=CARTESIAN_POINT('Ctrl Pts',(-0.0123330521096658,-0.0162814912188731,
0.0431477238432391));
#5386=CARTESIAN_POINT('Ctrl Pts',(-0.0185921781930495,-0.00845707045589544,
0.0428614664500342));
#5387=CARTESIAN_POINT('Ctrl Pts',(-0.0203770442740714,0.001402568111456,
0.0425752090568294));
#5388=CARTESIAN_POINT('Ctrl Pts',(-0.0172581173078438,0.0109246747157229,
0.0422889516636245));
#5389=CARTESIAN_POINT('Ctrl Pts',(-0.0099859758455825,0.0178177276067162,
0.0420026942704196));
#5390=CARTESIAN_POINT('Ctrl Pts',(-0.00031068119469453,0.0204228942084781,
0.0417164368772148));
#5391=CARTESIAN_POINT('Ctrl Pts',(0.00943937975999263,0.0181132338471707,
0.0414301794840099));
#5392=CARTESIAN_POINT('Ctrl Pts',(0.01691782741219,0.0114445727883076,0.0411439220908051));
#5393=CARTESIAN_POINT('Ctrl Pts',(0.0203249522893983,0.00202174308191141,
0.0408576646976002));
#5394=CARTESIAN_POINT('Ctrl Pts',(0.0188408202019653,-0.00788762478651078,
0.0405714073043953));
#5395=CARTESIAN_POINT('Ctrl Pts',(0.0128225917132111,-0.015898813553591,
0.0402851499111905));
#5396=CARTESIAN_POINT('Ctrl Pts',(0.00371857044477607,-0.0200839080983458,
0.0399988925179856));
#5397=CARTESIAN_POINT('Ctrl Pts',(-0.00628033526557721,-0.0194357536413567,
0.0397126351247807));
#5398=CARTESIAN_POINT('Ctrl Pts',(-0.0147678606208557,-0.0141103303766616,
0.0394263777315759));
#5399=CARTESIAN_POINT('Ctrl Pts',(-0.0197014587596718,-0.00538921639911718,
0.039140120338371));
#5400=CARTESIAN_POINT('Ctrl Pts',(-0.0198938454063419,0.00462882767060195,
0.0388538629451662));
#5401=CARTESIAN_POINT('Ctrl Pts',(-0.0152987221729521,0.0135329313354641,
0.0385676055519613));
#5402=CARTESIAN_POINT('Ctrl Pts',(-0.00702191839669679,0.0191802969915924,
0.0382813481587564));
#5403=CARTESIAN_POINT('Ctrl Pts',(0.00294472980201709,0.0202118702016581,
0.0379950907655516));
#5404=CARTESIAN_POINT('Ctrl Pts',(0.012202720487148,0.0163793999697212,
0.0377088333723467));
#5405=CARTESIAN_POINT('Ctrl Pts',(0.018524092147522,0.00860518104200435,
0.0374225759791419));
#5406=CARTESIAN_POINT('Ctrl Pts',(0.020387588904177,-0.00123989891920403,
0.037136318585937));
#5407=CARTESIAN_POINT('Ctrl Pts',(0.0173447550185803,-0.010786593716322,
0.0368500611927321));
#5408=CARTESIAN_POINT('Ctrl Pts',(0.0101278570281023,-0.017737464381187,
0.0365638037995272));
#5409=CARTESIAN_POINT('Ctrl Pts',(0.000473661743133923,-0.0204197643279414,
0.0362775464063224));
#5410=CARTESIAN_POINT('Ctrl Pts',(-0.00929452157324373,-0.0181879905261693,
0.0359912890131175));
#5411=CARTESIAN_POINT('Ctrl Pts',(-0.0168259521174256,-0.0115792256216793,
0.0357050316199127));
#5412=CARTESIAN_POINT('Ctrl Pts',(-0.0203081699348391,-0.00218388748636995,
0.0354187742267078));
#5413=CARTESIAN_POINT('Ctrl Pts',(-0.018903169508477,0.00773700931817145,
0.035132516833503));
#5414=CARTESIAN_POINT('Ctrl Pts',(-0.0129490681446997,0.0157959730576997,
0.0348462594402981));
#5415=CARTESIAN_POINT('Ctrl Pts',(-0.00387873709213863,0.0200535914295871,
0.0345600020470932));
#5416=CARTESIAN_POINT('Ctrl Pts',(0.00612502295685237,0.0194852565914878,
0.0342737446538884));
#5417=CARTESIAN_POINT('Ctrl Pts',(0.0146547789947248,0.0142277399212154,
0.0339874872606835));
#5418=CARTESIAN_POINT('Ctrl Pts',(0.0196578212280848,0.00554627760121907,
0.0337012298674787));
#5419=CARTESIAN_POINT('Ctrl Pts',(0.0199301534632781,-0.00446991203206436,
0.0334149724742737));
#5420=CARTESIAN_POINT('Ctrl Pts',(0.0154062381839231,-0.0134104047544292,
0.0331287150810689));
#5421=CARTESIAN_POINT('Ctrl Pts',(0.00717476832794153,-0.0191236458379294,
0.032842457687864));
#5422=CARTESIAN_POINT('Ctrl Pts',(-0.00278332971028921,-0.0202347277282599,
0.0325562002946592));
#5423=CARTESIAN_POINT('Ctrl Pts',(-0.012071611633746,-0.0164762654617469,
0.0322699429014543));
#5424=CARTESIAN_POINT('Ctrl Pts',(-0.0184548262219921,-0.00875274351980299,
0.0319836855082494));
#5425=CARTESIAN_POINT('Ctrl Pts',(-0.0203968349961642,0.00107715072857417,
0.0316974281150446));
#5426=CARTESIAN_POINT('Ctrl Pts',(-0.0174302879309503,0.0106478257276743,
0.0314111707218397));
#5427=CARTESIAN_POINT('Ctrl Pts',(-0.0102690932221278,0.0176560712928659,
0.0311249133286349));
#5428=CARTESIAN_POINT('Ctrl Pts',(-0.000636611938252348,0.0204153340312189,
0.03083865593543));
#5429=CARTESIAN_POINT('Ctrl Pts',(0.00914907101727868,0.0182615883568391,
0.0305523985422251));
#5430=CARTESIAN_POINT('Ctrl Pts',(0.0167330058452284,0.0117131417029471,
0.0302661411490203));
#5431=CARTESIAN_POINT('Ctrl Pts',(0.0202900926233355,0.00234589125362032,
0.0299798837558154));
#5432=CARTESIAN_POINT('Ctrl Pts',(0.018964317697766,-0.00758589798914747,
0.0296936263626105));
#5433=CARTESIAN_POINT('Ctrl Pts',(0.0130747140340287,-0.0156921325555646,
0.0294073689694057));
#5434=CARTESIAN_POINT('Ctrl Pts',(0.004038668175935,-0.02002198532765,0.0291211115762008));
#5435=CARTESIAN_POINT('Ctrl Pts',(-0.0059693434023057,-0.01953354264282,
0.028834854182996));
#5436=CARTESIAN_POINT('Ctrl Pts',(-0.0145407183812048,-0.0143441950677783,
0.0285485967897911));
#5437=CARTESIAN_POINT('Ctrl Pts',(-0.0196130223922875,-0.00570308152995079,
0.0282623393965862));
#5438=CARTESIAN_POINT('Ctrl Pts',(-0.0199650111073427,0.00431090325328593,
0.0279760820033813));
#5439=CARTESIAN_POINT('Ctrl Pts',(-0.0155131358434866,0.013286637498292,
0.0276898246101765));
#5440=CARTESIAN_POINT('Ctrl Pts',(-0.00732640809955872,0.0190666049817524,
0.0274035672169716));
#5441=CARTESIAN_POINT('Ctrl Pts',(-0.000695599813480587,0.0198579358673139,
0.0272127289548351));
#5442=CARTESIAN_POINT('Ctrl Pts',(0.00251638616568652,0.0194422117098477,
0.0271173098237668));
#5443=CARTESIAN_POINT('Ctrl Pts',(-0.0189874301925046,-0.00486953719436351,
0.0500201939630039));
#5444=CARTESIAN_POINT('Ctrl Pts',(-0.0197919103431693,-0.00173268658776308,
0.0499247748319356));
#5445=CARTESIAN_POINT('Ctrl Pts',(-0.0198156621971362,0.0049442937323898,
0.049733936569799));
#5446=CARTESIAN_POINT('Ctrl Pts',(-0.0150785329846607,0.0137740607278522,
0.0494476791765942));
#5447=CARTESIAN_POINT('Ctrl Pts',(-0.00671420801809235,0.0192872960759563,
0.0491614217833893));
#5448=CARTESIAN_POINT('Ctrl Pts',(0.00326662934814963,0.0201598541628554,
0.0488751643901844));
#5449=CARTESIAN_POINT('Ctrl Pts',(0.012460984655635,0.0161804541447245,
0.0485889069969796));
#5450=CARTESIAN_POINT('Ctrl Pts',(0.0186567487394992,0.00830739930599956,
0.0483026496037747));
#5451=CARTESIAN_POINT('Ctrl Pts',(0.020362623477768,-0.00156496349773842,
0.0480163922105699));
#5452=CARTESIAN_POINT('Ctrl Pts',(0.0171682208912037,-0.0110606587327193,
0.047730134817365));
#5453=CARTESIAN_POINT('Ctrl Pts',(0.00984221488099307,-0.0178946027818512,
0.0474438774241601));
#5454=CARTESIAN_POINT('Ctrl Pts',(0.000147663587032738,-0.0204221465252118,
0.0471576200309552));
#5455=CARTESIAN_POINT('Ctrl Pts',(-0.00958242910067919,-0.0180350501610713,
0.0468713626377504));
#5456=CARTESIAN_POINT('Ctrl Pts',(-0.0170064803795276,-0.0113077647472315,
0.0465851052445455));
#5457=CARTESIAN_POINT('Ctrl Pts',(-0.0203378757433337,-0.00185923567131116,
0.0462988478513407));
#5458=CARTESIAN_POINT('Ctrl Pts',(-0.0187749033509108,0.00803672457730227,
0.0460125904581358));
#5459=CARTESIAN_POINT('Ctrl Pts',(-0.0126936979974023,0.0159986240003385,
0.0457263330649309));
#5460=CARTESIAN_POINT('Ctrl Pts',(-0.00355771831661136,0.0201104097570851,
0.0454400756717261));
#5461=CARTESIAN_POINT('Ctrl Pts',(0.00643443619690573,0.0193825687024115,
0.0451538182785212));
#5462=CARTESIAN_POINT('Ctrl Pts',(0.0148781255787111,0.0139902580009495,
0.0448675608853163));
#5463=CARTESIAN_POINT('Ctrl Pts',(0.0197413521484839,0.00523115231378431,
0.0445813034921115));
#5464=CARTESIAN_POINT('Ctrl Pts',(0.0198537667814615,-0.00478684488457397,
0.0442950460989066));
#5465=CARTESIAN_POINT('Ctrl Pts',(0.0151883165624012,-0.013652874397908,
0.0440087887057018));
#5466=CARTESIAN_POINT('Ctrl Pts',(0.00686775522427781,-0.0192333012634615,
0.0437225313124969));
#5467=CARTESIAN_POINT('Ctrl Pts',(-0.00310555073650514,-0.0201851800575454,
0.0434362739192921));
#5468=CARTESIAN_POINT('Ctrl Pts',(-0.0123314971725171,-0.0162794384670235,
0.0431500165260872));
#5469=CARTESIAN_POINT('Ctrl Pts',(-0.0185898341124206,-0.00845600419809444,
0.0428637591328823));
#5470=CARTESIAN_POINT('Ctrl Pts',(-0.0203744751595619,0.00140239127726757,
0.0425775017396775));
#5471=CARTESIAN_POINT('Ctrl Pts',(-0.0172559414240901,0.0109232973451904,
0.0422912443464726));
#5472=CARTESIAN_POINT('Ctrl Pts',(-0.00998471682513322,0.0178154811679341,
0.0420049869532677));
#5473=CARTESIAN_POINT('Ctrl Pts',(-0.00031064202436372,0.0204203193132611,
0.0417187295600629));
#5474=CARTESIAN_POINT('Ctrl Pts',(0.00943818965375463,0.0181109501512987,
0.041432472166858));
#5475=CARTESIAN_POINT('Ctrl Pts',(0.0169156944317984,0.0114431298696187,
0.0411462147736532));
#5476=CARTESIAN_POINT('Ctrl Pts',(0.0203223897425868,0.00202148818284869,
0.0408599573804483));
#5477=CARTESIAN_POINT('Ctrl Pts',(0.0188384447728352,-0.00788663032377062,
0.0405736999872434));
#5478=CARTESIAN_POINT('Ctrl Pts',(0.0128209750554674,-0.0158968090493049,
0.0402874425940386));
#5479=CARTESIAN_POINT('Ctrl Pts',(0.00371810161165405,-0.0200813759421111,
0.0400011852008337));
#5480=CARTESIAN_POINT('Ctrl Pts',(-0.00627954344806734,-0.019433303203697,
0.0397149278076288));
#5481=CARTESIAN_POINT('Ctrl Pts',(-0.014765998705826,-0.0141085513622954,
0.039428670414424));
#5482=CARTESIAN_POINT('Ctrl Pts',(-0.0196989748222135,-0.00538853693285799,
0.0391424130212191));
#5483=CARTESIAN_POINT('Ctrl Pts',(-0.0198913372129947,0.00462824407328672,
0.0388561556280143));
#5484=CARTESIAN_POINT('Ctrl Pts',(-0.0152967933275031,0.0135312251189107,
0.0385698982348094));
#5485=CARTESIAN_POINT('Ctrl Pts',(-0.00702103308123124,0.0191778787616158,
0.0382836408416045));
#5486=CARTESIAN_POINT('Ctrl Pts',(0.00294435853384103,0.0202093219121074,
0.0379973834483997));
#5487=CARTESIAN_POINT('Ctrl Pts',(0.0122011819820617,0.0163773348736477,
0.0377111260551948));
#5488=CARTESIAN_POINT('Ctrl Pts',(0.018521756651104,0.00860409611058962,
0.03742486866199));
#5489=CARTESIAN_POINT('Ctrl Pts',(0.0203850184602125,-0.00123974259416195,
0.0371386112687851));
#5490=CARTESIAN_POINT('Ctrl Pts',(0.0173425682116428,-0.0107852337548844,
0.0368523538755802));
#5491=CARTESIAN_POINT('Ctrl Pts',(0.0101265801194353,-0.0177352280619008,
0.0365660964823753));
#5492=CARTESIAN_POINT('Ctrl Pts',(0.000473602024401386,-0.0204171898273362,
0.0362798390891705));
#5493=CARTESIAN_POINT('Ctrl Pts',(-0.00929334973056075,-0.0181856974050605,
0.0359935816959656));
#5494=CARTESIAN_POINT('Ctrl Pts',(-0.0168238307205663,-0.0115777657261147,
0.0357073243027608));
#5495=CARTESIAN_POINT('Ctrl Pts',(-0.0203056095039277,-0.0021836121443256,
0.0354210669095559));
#5496=CARTESIAN_POINT('Ctrl Pts',(-0.0189007862184175,0.00773603384485783,
0.0351348095163511));
#5497=CARTESIAN_POINT('Ctrl Pts',(-0.0129474355409517,0.0157939815194262,
0.0348485521231462));
#5498=CARTESIAN_POINT('Ctrl Pts',(-0.00387824806538828,0.0200510630956434,
0.0345622947299413));
#5499=CARTESIAN_POINT('Ctrl Pts',(0.00612425072094122,0.0194827999125525,
0.0342760373367366));
#5500=CARTESIAN_POINT('Ctrl Pts',(0.0146529313368977,0.0142259461039876,
0.0339897799435316));
#5501=CARTESIAN_POINT('Ctrl Pts',(0.0196553427923965,0.00554557833286261,
0.0337035225503268));
#5502=CARTESIAN_POINT('Ctrl Pts',(0.0199276406922532,-0.00446934847065168,
0.0334172651571218));
#5503=CARTESIAN_POINT('Ctrl Pts',(0.0154042957829766,-0.0134087139858873,
0.033131007763917));
#5504=CARTESIAN_POINT('Ctrl Pts',(0.00717386374133371,-0.0191212347504657,
0.0328447503707121));
#5505=CARTESIAN_POINT('Ctrl Pts',(-0.00278297879125827,-0.0202321765568579,
0.0325584929775073));
#5506=CARTESIAN_POINT('Ctrl Pts',(-0.0120700896587033,-0.0164741881529831,
0.0322722355843024));
#5507=CARTESIAN_POINT('Ctrl Pts',(-0.018452499458565,-0.00875163998387825,
0.0319859781910975));
#5508=CARTESIAN_POINT('Ctrl Pts',(-0.020394263386419,0.00107701492263633,
0.0316997207978927));
#5509=CARTESIAN_POINT('Ctrl Pts',(-0.0174280903402084,0.0106464832619506,
0.0314134634046878));
#5510=CARTESIAN_POINT('Ctrl Pts',(-0.0102677985063882,0.0176538452355193,
0.031127206011483));
#5511=CARTESIAN_POINT('Ctrl Pts',(-0.000636531675292202,0.0204127600891968,
0.0308409486182781));
#5512=CARTESIAN_POINT('Ctrl Pts',(0.00914791751352748,0.018259285956567,
0.0305546912250732));
#5513=CARTESIAN_POINT('Ctrl Pts',(0.016730896165552,0.0117116649234608,
0.0302684338318684));
#5514=CARTESIAN_POINT('Ctrl Pts',(0.0202875344743341,0.0023455954861962,
0.0299821764386635));
#5515=CARTESIAN_POINT('Ctrl Pts',(0.018961926692749,-0.00758494156752002,
0.0296959190454586));
#5516=CARTESIAN_POINT('Ctrl Pts',(0.0130730655998714,-0.0156901541098967,
0.0294096616522538));
#5517=CARTESIAN_POINT('Ctrl Pts',(0.0040381589635842,-0.0200194609775445,
0.0291234042590489));
#5518=CARTESIAN_POINT('Ctrl Pts',(-0.00596859075113197,-0.019531079878072,
0.0288371468658441));
#5519=CARTESIAN_POINT('Ctrl Pts',(-0.0145388851899807,-0.0143423865639601,
0.0285508894726392));
#5520=CARTESIAN_POINT('Ctrl Pts',(-0.0196105494335108,-0.00570236250001883,
0.0282646320794343));
#5521=CARTESIAN_POINT('Ctrl Pts',(-0.0199624942832478,0.00431035975564812,
0.0279783746862294));
#5522=CARTESIAN_POINT('Ctrl Pts',(-0.0155111792764368,0.0132849623017268,
0.0276921172930246));
#5523=CARTESIAN_POINT('Ctrl Pts',(-0.00732548586381315,0.0190642011551032,
0.0274058598998197));
#5524=CARTESIAN_POINT('Ctrl Pts',(-0.000695509700262954,0.0198554321056055,
0.0272150216376832));
#5525=CARTESIAN_POINT('Ctrl Pts',(0.00251606893014612,0.0194397606708847,
0.0271196025066149));
#5526=CARTESIAN_POINT('Ctrl Pts',(-0.0189850361850887,-0.00486892322459314,
0.050022486645852));
#5527=CARTESIAN_POINT('Ctrl Pts',(-0.0197894142974639,-0.00173247048843144,
0.0499270675147837));
#5528=CARTESIAN_POINT('Ctrl Pts',(-0.0198131637940127,0.00494367173306368,
0.0497362292526471));
#5529=CARTESIAN_POINT('Ctrl Pts',(-0.0150766315444392,0.0137723232114533,
0.0494499718594423));
#5530=CARTESIAN_POINT('Ctrl Pts',(-0.00671336144937846,0.0192848643862928,
0.0491637144662374));
#5531=CARTESIAN_POINT('Ctrl Pts',(0.00326621747224262,0.0201573119418989,
0.0488774570730325));
#5532=CARTESIAN_POINT('Ctrl Pts',(0.0124594133762724,0.0161784139591228,
0.0485911996798277));
#5533=CARTESIAN_POINT('Ctrl Pts',(0.018654396228577,0.008306351743899,0.0483049422866228));
#5534=CARTESIAN_POINT('Ctrl Pts',(0.0203600558540329,-0.00156476614265761,
0.048018684893418));
#5535=CARTESIAN_POINT('Ctrl Pts',(0.0171660560703873,-0.0110592640523744,
0.0477324275002131));
#5536=CARTESIAN_POINT('Ctrl Pts',(0.00984097382836912,-0.0178923463608567,
0.0474461701070082));
#5537=CARTESIAN_POINT('Ctrl Pts',(0.000147644967891831,-0.0204195714023001,
0.0471599127138033));
#5538=CARTESIAN_POINT('Ctrl Pts',(-0.00958122080683571,-0.0180327760344309,
0.0468736553205985));
#5539=CARTESIAN_POINT('Ctrl Pts',(-0.0170043359513872,-0.0113063388980574,
0.0465873979273936));
#5540=CARTESIAN_POINT('Ctrl Pts',(-0.0203353112438773,-0.00185900123109694,
0.0463011405341888));
#5541=CARTESIAN_POINT('Ctrl Pts',(-0.0187725359339916,0.00803571118829153,
0.0460148831409839));
#5542=CARTESIAN_POINT('Ctrl Pts',(-0.0126920973886431,0.0159966066578072,
0.045728625747779));
#5543=CARTESIAN_POINT('Ctrl Pts',(-0.00355726970697465,0.020107873939795,
0.0454423683545742));
#5544=CARTESIAN_POINT('Ctrl Pts',(0.00643362484822849,0.0193801246621281,
0.0451561109613693));
#5545=CARTESIAN_POINT('Ctrl Pts',(0.0148762495250724,0.0139884939027451,
0.0448698535681644));
#5546=CARTESIAN_POINT('Ctrl Pts',(0.0197388628674661,0.00523049269290603,
0.0445835961749596));
#5547=CARTESIAN_POINT('Ctrl Pts',(0.0198512633255492,-0.00478624128853061,
0.0442973387817547));
#5548=CARTESIAN_POINT('Ctrl Pts',(0.0151864013953033,-0.0136511528420168,
0.0440110813885499));
#5549=CARTESIAN_POINT('Ctrl Pts',(0.00686688923634663,-0.0192308760449987,
0.043724823995345));
#5550=CARTESIAN_POINT('Ctrl Pts',(-0.00310515914283739,-0.0201826348121554,
0.0434385666021402));
#5551=CARTESIAN_POINT('Ctrl Pts',(-0.0123299422353684,-0.0162773857151739,
0.0431523092089353));
#5552=CARTESIAN_POINT('Ctrl Pts',(-0.0185874900317915,-0.00845493794029345,
0.0428660518157304));
#5553=CARTESIAN_POINT('Ctrl Pts',(-0.0203719060450523,0.00140221444307915,
0.0425797944225256));
#5554=CARTESIAN_POINT('Ctrl Pts',(-0.0172537655403364,0.0109219199746578,
0.0422935370293207));
#5555=CARTESIAN_POINT('Ctrl Pts',(-0.00998345780468393,0.017813234729152,
0.0420072796361158));
#5556=CARTESIAN_POINT('Ctrl Pts',(-0.000310602854032912,0.0204177444180441,
0.041721022242911));
#5557=CARTESIAN_POINT('Ctrl Pts',(0.00943699954751663,0.0181086664554268,
0.0414347648497061));
#5558=CARTESIAN_POINT('Ctrl Pts',(0.0169135614514068,0.0114416869509299,
0.0411485074565013));
#5559=CARTESIAN_POINT('Ctrl Pts',(0.0203198271957753,0.00202123328378598,
0.0408622500632964));
#5560=CARTESIAN_POINT('Ctrl Pts',(0.0188360693437052,-0.00788563586103047,
0.0405759926700915));
#5561=CARTESIAN_POINT('Ctrl Pts',(0.0128193583977236,-0.0158948045450188,
0.0402897352768867));
#5562=CARTESIAN_POINT('Ctrl Pts',(0.00371763277853204,-0.0200788437858764,
0.0400034778836818));
#5563=CARTESIAN_POINT('Ctrl Pts',(-0.00627875163055747,-0.0194308527660371,
0.0397172204904769));
#5564=CARTESIAN_POINT('Ctrl Pts',(-0.0147641367907962,-0.0141067723479291,
0.0394309630972721));
#5565=CARTESIAN_POINT('Ctrl Pts',(-0.0196964908847554,-0.00538785746659881,
0.0391447057040672));
#5566=CARTESIAN_POINT('Ctrl Pts',(-0.0198888290196475,0.00462766047597148,
0.0388584483108625));
#5567=CARTESIAN_POINT('Ctrl Pts',(-0.015294864482054,0.0135295189023572,
0.0385721909176575));
#5568=CARTESIAN_POINT('Ctrl Pts',(-0.0070201477657657,0.0191754605316392,
0.0382859335244526));
#5569=CARTESIAN_POINT('Ctrl Pts',(0.00294398726566498,0.0202067736225565,
0.0379996761312478));
#5570=CARTESIAN_POINT('Ctrl Pts',(0.0121996434769754,0.0163752697775741,
0.0377134187380429));
#5571=CARTESIAN_POINT('Ctrl Pts',(0.0185194211546859,0.00860301117917488,
0.0374271613448381));
#5572=CARTESIAN_POINT('Ctrl Pts',(0.020382448016248,-0.00123958626911986,
0.0371409039516332));
#5573=CARTESIAN_POINT('Ctrl Pts',(0.0173403814047054,-0.0107838737934467,
0.0368546465584283));
#5574=CARTESIAN_POINT('Ctrl Pts',(0.0101253032107683,-0.0177329917426147,
0.0365683891652234));
#5575=CARTESIAN_POINT('Ctrl Pts',(0.000473542305668849,-0.0204146153267309,
0.0362821317720186));
#5576=CARTESIAN_POINT('Ctrl Pts',(-0.00929217788787778,-0.0181834042839517,
0.0359958743788137));
#5577=CARTESIAN_POINT('Ctrl Pts',(-0.0168217093237072,-0.0115763058305502,
0.0357096169856089));
#5578=CARTESIAN_POINT('Ctrl Pts',(-0.0203030490730164,-0.00218333680228123,
0.035423359592404));
#5579=CARTESIAN_POINT('Ctrl Pts',(-0.018898402928358,0.0077350583715442,
0.0351371021991992));
#5580=CARTESIAN_POINT('Ctrl Pts',(-0.0129458029372036,0.0157919899811525,
0.0348508448059943));
#5581=CARTESIAN_POINT('Ctrl Pts',(-0.00387775903863793,0.0200485347616997,
0.0345645874127894));
#5582=CARTESIAN_POINT('Ctrl Pts',(0.00612347848503006,0.0194803432336172,
0.0342783300195847));
#5583=CARTESIAN_POINT('Ctrl Pts',(0.0146510836790706,0.0142241522867599,
0.0339920726263797));
#5584=CARTESIAN_POINT('Ctrl Pts',(0.0196528643567082,0.00554487906450616,
0.033705815233175));
#5585=CARTESIAN_POINT('Ctrl Pts',(0.0199251279212283,-0.00446878490923899,
0.03341955783997));
#5586=CARTESIAN_POINT('Ctrl Pts',(0.0154023533820301,-0.0134070232173455,
0.0331333004467651));
#5587=CARTESIAN_POINT('Ctrl Pts',(0.0071729591547259,-0.0191188236630021,
0.0328470430535602));
#5588=CARTESIAN_POINT('Ctrl Pts',(-0.00278262787222732,-0.020229625385456,
0.0325607856603554));
#5589=CARTESIAN_POINT('Ctrl Pts',(-0.0120685676836607,-0.0164721108442194,
0.0322745282671505));
#5590=CARTESIAN_POINT('Ctrl Pts',(-0.0184501726951379,-0.00875053644795351,
0.0319882708739456));
#5591=CARTESIAN_POINT('Ctrl Pts',(-0.0203916917766739,0.00107687911669849,
0.0317020134807408));
#5592=CARTESIAN_POINT('Ctrl Pts',(-0.0174258927494664,0.0106451407962269,
0.0314157560875359));
#5593=CARTESIAN_POINT('Ctrl Pts',(-0.0102665037906485,0.0176516191781728,
0.0311294986943311));
#5594=CARTESIAN_POINT('Ctrl Pts',(-0.000636451412332055,0.0204101861471747,
0.0308432413011262));
#5595=CARTESIAN_POINT('Ctrl Pts',(0.00914676400977629,0.0182569835562949,
0.0305569839079213));
#5596=CARTESIAN_POINT('Ctrl Pts',(0.0167287864858756,0.0117101881439744,
0.0302707265147166));
#5597=CARTESIAN_POINT('Ctrl Pts',(0.0202849763253325,0.00234529971877208,
0.0299844691215116));
#5598=CARTESIAN_POINT('Ctrl Pts',(0.0189595356877322,-0.00758398514589256,
0.0296982117283067));
#5599=CARTESIAN_POINT('Ctrl Pts',(0.013071417165714,-0.0156881756642289,
0.029411954335102));
#5600=CARTESIAN_POINT('Ctrl Pts',(0.0040376497512334,-0.020016936627439,
0.029125696941897));
#5601=CARTESIAN_POINT('Ctrl Pts',(-0.00596783809995825,-0.019528617113324,
0.0288394395486923));
#5602=CARTESIAN_POINT('Ctrl Pts',(-0.0145370519987567,-0.0143405780601418,
0.0285531821554873));
#5603=CARTESIAN_POINT('Ctrl Pts',(-0.019608076474734,-0.00570164347008687,
0.0282669247622825));
#5604=CARTESIAN_POINT('Ctrl Pts',(-0.0199599774591529,0.00430981625801031,
0.0279806673690776));
#5605=CARTESIAN_POINT('Ctrl Pts',(-0.0155092227093869,0.0132832871051615,
0.0276944099758727));
#5606=CARTESIAN_POINT('Ctrl Pts',(-0.00732456362806759,0.019061797328454,
0.0274081525826678));
#5607=CARTESIAN_POINT('Ctrl Pts',(-0.000695419587045321,0.0198529283438969,
0.0272173143205314));
#5608=CARTESIAN_POINT('Ctrl Pts',(0.00251575169460574,0.0194373096319217,
0.0271218951894631));
#5609=CARTESIAN_POINT('Ctrl Pts',(-0.00180667284090363,0.0199165219049581,
0.0481146149560031));
#5610=CARTESIAN_POINT('Ctrl Pts',(-0.000386374441145643,0.0200453334725891,
0.0482944606368015));
#5611=CARTESIAN_POINT('Ctrl Pts',(0.00201889925571743,0.0198460994708692,
0.0486068735929318));
#5612=CARTESIAN_POINT('Ctrl Pts',(0.00342666036070077,0.0193996136345942,
0.0487836786864322));
#5613=CARTESIAN_POINT('Ctrl Pts',(0.0039024897676278,0.0192156803112099,
0.0488479030332854));
#5614=CARTESIAN_POINT('Origin',(-0.000395029887002824,3.07792269662212E-5,
0.0491146147823248));
#5615=CARTESIAN_POINT('Origin',(-6.93889390390723E-18,1.1527600320374E-18,
0.0491146147823248));
#5616=CARTESIAN_POINT('',(-0.00171648596960539,0.018922305880784,0.0491145701029358));
#5617=CARTESIAN_POINT('Origin',(-0.00154946286536037,0.00561314219492553,
0.0491146147823148));
#5618=CARTESIAN_POINT('Origin',(0.000451486394223106,0.00578380584854988,
0.0491146147823148));
#5619=CARTESIAN_POINT('Ctrl Pts',(-0.00695826989991477,0.0175884083687169,
0.0491146142730566));
#5620=CARTESIAN_POINT('Ctrl Pts',(-0.00529855868534597,0.0183095014161918,
0.0491146560195588));
#5621=CARTESIAN_POINT('Ctrl Pts',(-0.00351838288037318,0.0187479227550566,
0.0491146088576143));
#5622=CARTESIAN_POINT('Ctrl Pts',(-0.00171563340551611,0.0189129073821405,
0.0491146147823248));
#5623=CARTESIAN_POINT('Ctrl Pts',(-0.00711726418452212,0.0179554537916201,
0.0491146285170346));
#5624=CARTESIAN_POINT('Ctrl Pts',(-0.00539121292015975,0.0186418699328425,
0.0491135026347255));
#5625=CARTESIAN_POINT('Ctrl Pts',(-0.00357286380391885,0.0190486685610902,
0.0491147745688059));
#5626=CARTESIAN_POINT('Ctrl Pts',(-0.00173948013750174,0.0191757904852329,
0.0491146147823248));
#5627=CARTESIAN_POINT('Ctrl Pts',(-0.0072720952658826,0.0183128816454974,
0.0488601058210268));
#5628=CARTESIAN_POINT('Ctrl Pts',(-0.00548347353586037,0.0189707683849349,
0.0489409642440519));
#5629=CARTESIAN_POINT('Ctrl Pts',(-0.0036271412742658,0.0193478392148133,
0.0489759114877691));
#5630=CARTESIAN_POINT('Ctrl Pts',(-0.0017632500025578,0.0194378262178354,
0.049009663944643));
#5631=CARTESIAN_POINT('Ctrl Pts',(-0.00739233866000736,0.0185904654152605,
0.0481197897599772));
#5632=CARTESIAN_POINT('Ctrl Pts',(-0.00560406816374251,0.0193391777704763,
0.0483614960407305));
#5633=CARTESIAN_POINT('Ctrl Pts',(-0.00370046999558868,0.0197304263586296,
0.0485019936216049));
#5634=CARTESIAN_POINT('Ctrl Pts',(-0.00179709811711937,0.0198109631908654,
0.048637789636437));
#5635=CARTESIAN_POINT('Ctrl Pts',(-0.00735231965679519,0.0184980752197066,
0.0476612589223726));
#5636=CARTESIAN_POINT('Ctrl Pts',(-0.00562988175764915,0.0193694379511388,
0.0479632193143118));
#5637=CARTESIAN_POINT('Ctrl Pts',(-0.00371883979545258,0.0198092733334314,
0.0481735407799229));
#5638=CARTESIAN_POINT('Ctrl Pts',(-0.00180691227133938,0.0199191530810838,
0.0483750367462454));
#5639=CARTESIAN_POINT('Ctrl Pts',(-0.00723659350762344,0.0182309222455034,
0.0473869206031593));
#5640=CARTESIAN_POINT('Ctrl Pts',(-0.00560124610714479,0.0192166551727561,
0.0476274031254247));
#5641=CARTESIAN_POINT('Ctrl Pts',(-0.00371283921844895,0.0197444499072521,
0.0478691704342749));
#5642=CARTESIAN_POINT('Ctrl Pts',(-0.00180682679856886,0.0199182108409827,
0.0481110737143948));
#5643=CARTESIAN_POINT('Ctrl Pts',(-0.00171648596960539,0.018922305880784,
0.0491145701029358));
#5644=CARTESIAN_POINT('Ctrl Pts',(-0.0017400450687473,0.0191820182088651,
0.0491121017773634));
#5645=CARTESIAN_POINT('Ctrl Pts',(-0.00176350070969834,0.0194405899797053,
0.0490069095352758));
#5646=CARTESIAN_POINT('Ctrl Pts',(-0.00178017406644008,0.0196243947040516,
0.0488237267902429));
#5647=CARTESIAN_POINT('Ctrl Pts',(-0.00179697344655256,0.0198095886921962,
0.0486391594825603));
#5648=CARTESIAN_POINT('Ctrl Pts',(-0.0018068243600549,0.0199181839107263,
0.0483773997668128));
#5649=CARTESIAN_POINT('Ctrl Pts',(-0.00180682735679889,0.0199182169368461,
0.048114614781637));
#5650=CARTESIAN_POINT('Ctrl Pts',(-0.00171856578368089,0.0189126381699305,
0.0491146146850035));
#5651=CARTESIAN_POINT('Ctrl Pts',(0.000107498854179392,0.0190800941109952,
0.0491146753594196));
#5652=CARTESIAN_POINT('Ctrl Pts',(0.00196220231920223,0.0189676646847167,
0.0491146042839235));
#5653=CARTESIAN_POINT('Ctrl Pts',(0.00374762595876352,0.0185475862227567,
0.0491146147984017));
#5654=CARTESIAN_POINT('Ctrl Pts',(-0.00174240928534404,0.0191749965894387,
0.0491146174007913));
#5655=CARTESIAN_POINT('Ctrl Pts',(0.000114846072900194,0.0193032275536367,
0.0491129849334682));
#5656=CARTESIAN_POINT('Ctrl Pts',(0.00199021656326418,0.0191518976116968,
0.0491148972456473));
#5657=CARTESIAN_POINT('Ctrl Pts',(0.00377649812266211,0.0186696490038388,
0.0491146143497692));
#5658=CARTESIAN_POINT('Ctrl Pts',(-0.00176611369553762,0.0194358277443572,
0.0490081893794053));
#5659=CARTESIAN_POINT('Ctrl Pts',(0.000121735910472835,0.0195276311177779,
0.049042587929272));
#5660=CARTESIAN_POINT('Ctrl Pts',(0.00201821777268029,0.0193360716251295,
0.0490695424304744));
#5661=CARTESIAN_POINT('Ctrl Pts',(0.0038053800903322,0.0187917532698755,
0.0490917432561572));
#5662=CARTESIAN_POINT('Ctrl Pts',(-0.00180010590412405,0.0198098596697385,
0.0486406985919282));
#5663=CARTESIAN_POINT('Ctrl Pts',(0.000127848377307939,0.0198914241053598,
0.0487774397049104));
#5664=CARTESIAN_POINT('Ctrl Pts',(0.0020666788084886,0.0196635673101262,
0.0488931806844756));
#5665=CARTESIAN_POINT('Ctrl Pts',(0.00385920114406673,0.0190192924668737,
0.0490007600090046));
#5666=CARTESIAN_POINT('Ctrl Pts',(-0.00180994903383158,0.0199181663929822,
0.0483773511130364));
#5667=CARTESIAN_POINT('Ctrl Pts',(0.00012679038448364,0.0200289788748429,
0.0485815372937516));
#5668=CARTESIAN_POINT('Ctrl Pts',(0.00208705432572958,0.0198064667461374,
0.0487623704313325));
#5669=CARTESIAN_POINT('Ctrl Pts',(0.00388410716442548,0.0191245875914124,
0.0489328471063954));
#5670=CARTESIAN_POINT('Ctrl Pts',(-0.0018099278690037,0.0199179352991512,
0.0481137592231579));
#5671=CARTESIAN_POINT('Ctrl Pts',(0.000120792569833625,0.0200935778290534,
0.0483583165681666));
#5672=CARTESIAN_POINT('Ctrl Pts',(0.00210050665826065,0.0199115608332673,
0.0486028977200261));
#5673=CARTESIAN_POINT('Ctrl Pts',(0.0039052781885233,0.0192140923221037,
0.0488474533169074));
#5674=CARTESIAN_POINT('Ctrl Pts',(-0.0300957983193392,-0.00856551808083217,
0.00585));
#5675=CARTESIAN_POINT('Ctrl Pts',(-0.0305026785714301,-0.0088250792348024,
0.00584999999999999));
#5676=CARTESIAN_POINT('Ctrl Pts',(-0.0303615160349834,-0.0092865948580438,
0.00585));
#5677=CARTESIAN_POINT('Ctrl Pts',(-0.0300957983193392,-0.00856551808083218,
0.00635000000000008));
#5678=CARTESIAN_POINT('Ctrl Pts',(-0.0305026785714301,-0.0088250792348024,
0.00635000000000007));
#5679=CARTESIAN_POINT('Ctrl Pts',(-0.0303615160349835,-0.00928659485804379,
0.00635000000000008));
#5680=CARTESIAN_POINT('Ctrl Pts',(-0.029826890756305,-0.00898704948244194,
0.00634999999999998));
#5681=CARTESIAN_POINT('Ctrl Pts',(-0.0299133928571431,-0.00904223177501824,
0.00634999999999998));
#5682=CARTESIAN_POINT('Ctrl Pts',(-0.0298833819241978,-0.00914034926972301,
0.00634999999999998));
#5683=CARTESIAN_POINT('Origin',(-6.01801117705289E-18,0.,0.0491407904813279));
#5684=CARTESIAN_POINT('',(0.0151796573249756,-1.8589718755185E-18,0.0491407904813279));
#5685=CARTESIAN_POINT('Origin',(-7.25730207168554E-18,1.07315799009283E-18,
0.0517146147823248));
#5686=CARTESIAN_POINT('',(0.017526,1.07315799009283E-18,0.0517146147823248));
#5687=CARTESIAN_POINT('Origin',(-7.25730207168554E-18,1.07315799009283E-18,
0.0517146147823248));
#5688=CARTESIAN_POINT('',(0.017526,-1.07315799009282E-18,0.0517146147823248));
#5689=CARTESIAN_POINT('Origin',(-7.25730207168554E-18,1.1527600320374E-18,
0.0517146147823248));
#5690=CARTESIAN_POINT('',(0.018826,1.1527600320374E-18,0.0517146147823248));
#5691=CARTESIAN_POINT('',(0.018826,-1.15276003203741E-18,0.0517146147823248));
#5692=CARTESIAN_POINT('Origin',(-7.25730207168554E-18,1.1527600320374E-18,
0.0517146147823248));
#5693=CARTESIAN_POINT('Origin',(-6.33321374623123E-18,8.46161439360081E-5,
0.0517146147823248));
#5694=UNCERTAINTY_MEASURE_WITH_UNIT(LENGTH_MEASURE(1.E-5),#5698,
'DISTANCE_ACCURACY_VALUE',
'Maximum model space distance between geometric entities at asserted c
onnectivities');
#5695=UNCERTAINTY_MEASURE_WITH_UNIT(LENGTH_MEASURE(1.E-5),#5698,
'DISTANCE_ACCURACY_VALUE',
'Maximum model space distance between geometric entities at asserted c
onnectivities');
#5696=(
GEOMETRIC_REPRESENTATION_CONTEXT(3)
GLOBAL_UNCERTAINTY_ASSIGNED_CONTEXT((#5694))
GLOBAL_UNIT_ASSIGNED_CONTEXT((#5698,#5699,#5700))
REPRESENTATION_CONTEXT('','3D')
);
#5697=(
GEOMETRIC_REPRESENTATION_CONTEXT(3)
GLOBAL_UNCERTAINTY_ASSIGNED_CONTEXT((#5695))
GLOBAL_UNIT_ASSIGNED_CONTEXT((#5698,#5699,#5700))
REPRESENTATION_CONTEXT('','3D')
);
#5698=(
LENGTH_UNIT()
NAMED_UNIT(*)
SI_UNIT($,.METRE.)
);
#5699=(
NAMED_UNIT(*)
PLANE_ANGLE_UNIT()
SI_UNIT($,.RADIAN.)
);
#5700=(
NAMED_UNIT(*)
SI_UNIT($,.STERADIAN.)
SOLID_ANGLE_UNIT()
);
#5701=SHAPE_DEFINITION_REPRESENTATION(#5702,#5703);
#5702=PRODUCT_DEFINITION_SHAPE('',$,#5705);
#5703=SHAPE_REPRESENTATION('',(#830),#5696);
#5704=PRODUCT_DEFINITION_CONTEXT('part definition',#5709,'design');
#5705=PRODUCT_DEFINITION(
'Hunter VHA IE coupler with NATO thread v6 200926',
'Hunter VHA IE coupler with NATO thread v6 200926 v2',#5706,#5704);
#5706=PRODUCT_DEFINITION_FORMATION('',$,#5711);
#5707=PRODUCT_RELATED_PRODUCT_CATEGORY(
'Hunter VHA IE coupler with NATO thread v6 200926 v2',
'Hunter VHA IE coupler with NATO thread v6 200926 v2',(#5711));
#5708=APPLICATION_PROTOCOL_DEFINITION('international standard',
'automotive_design',2009,#5709);
#5709=APPLICATION_CONTEXT(
'Core Data for Automotive Mechanical Design Process');
#5710=PRODUCT_CONTEXT('part definition',#5709,'mechanical');
#5711=PRODUCT('Hunter VHA IE coupler with NATO thread v6 200926',
'Hunter VHA IE coupler with NATO thread v6 200926 v2',$,(#5710));
#5712=PRESENTATION_STYLE_ASSIGNMENT((#5713));
#5713=SURFACE_STYLE_USAGE(.BOTH.,#5714);
#5714=SURFACE_SIDE_STYLE('',(#5715));
#5715=SURFACE_STYLE_FILL_AREA(#5716);
#5716=FILL_AREA_STYLE('Steel - Satin',(#5717));
#5717=FILL_AREA_STYLE_COLOUR('Steel - Satin',#5718);
#5718=COLOUR_RGB('Steel - Satin',0.627450980392157,0.627450980392157,0.627450980392157);
ENDSEC;
END-ISO-10303-21;
```
