## Supplementary Material 4 for "De novo Powered Air-Purifying Respirator Design and Fabrication for Pandemic Response": Hose Adapter.step

```
ISO-10303-21;
HEADER;
/* Generated by software containing ST-Developer
 * from STEP Tools, Inc. (www.steptools.com) 
 */

FILE_DESCRIPTION(
/* description */ (''),
/* implementation_level */ '2;1');

FILE_NAME(
/* name */ 
'C:/Users/ferro/Desktop/MS PAPR/flexaust 1.25 inch hose adapter.step',
/* time_stamp */ '2020-10-05T16:02:36-04:00',
/* author */ (''),
/* organization */ (''),
/* preprocessor_version */ 'ST-DEVELOPER v18.1',
/* originating_system */ 'Autodesk Translation Framework v9.3.0.1241',
/* authorisation */ '');

FILE_SCHEMA (('AUTOMOTIVE_DESIGN { 1 0 10303 214 3 1 1 }'));
ENDSEC;

DATA;
#10=MECHANICAL_DESIGN_GEOMETRIC_PRESENTATION_REPRESENTATION('',(#17),#5744);
#11=ITEM_DEFINED_TRANSFORMATION($,$,#514,#550);
#12=(
REPRESENTATION_RELATIONSHIP($,$,#5755,#5754)
REPRESENTATION_RELATIONSHIP_WITH_TRANSFORMATION(#11)
SHAPE_REPRESENTATION_RELATIONSHIP()
);
#13=CONTEXT_DEPENDENT_SHAPE_REPRESENTATION(#12,#5753);
#14=NEXT_ASSEMBLY_USAGE_OCCURRENCE('20 mm hose adapter:1',
'20 mm hose adapter:1','20 mm hose adapter:1',#5757,#5758,
'20 mm hose adapter:1');
#15=SHAPE_REPRESENTATION_RELATIONSHIP('SRR','None',#5755,#16);
#16=ADVANCED_BREP_SHAPE_REPRESENTATION('',(#18),#5743);
#17=STYLED_ITEM('',(#5768),#18);
#18=MANIFOLD_SOLID_BREP('20 mm hose adapter (1)',#500);
#19=CYLINDRICAL_SURFACE('',#538,21.738);
#20=B_SPLINE_SURFACE_WITH_KNOTS('',3,3,((#3047,#3048,#3049,#3050,#3051,
#3052,#3053,#3054,#3055,#3056,#3057,#3058,#3059,#3060,#3061,#3062,#3063,
#3064,#3065,#3066,#3067,#3068,#3069,#3070,#3071,#3072,#3073,#3074,#3075,
#3076,#3077,#3078,#3079,#3080,#3081,#3082,#3083,#3084,#3085,#3086,#3087,
#3088,#3089,#3090,#3091,#3092,#3093,#3094,#3095),(#3096,#3097,#3098,#3099,
#3100,#3101,#3102,#3103,#3104,#3105,#3106,#3107,#3108,#3109,#3110,#3111,
#3112,#3113,#3114,#3115,#3116,#3117,#3118,#3119,#3120,#3121,#3122,#3123,
#3124,#3125,#3126,#3127,#3128,#3129,#3130,#3131,#3132,#3133,#3134,#3135,
#3136,#3137,#3138,#3139,#3140,#3141,#3142,#3143,#3144),(#3145,#3146,#3147,
#3148,#3149,#3150,#3151,#3152,#3153,#3154,#3155,#3156,#3157,#3158,#3159,
#3160,#3161,#3162,#3163,#3164,#3165,#3166,#3167,#3168,#3169,#3170,#3171,
#3172,#3173,#3174,#3175,#3176,#3177,#3178,#3179,#3180,#3181,#3182,#3183,
#3184,#3185,#3186,#3187,#3188,#3189,#3190,#3191,#3192,#3193),(#3194,#3195,
#3196,#3197,#3198,#3199,#3200,#3201,#3202,#3203,#3204,#3205,#3206,#3207,
#3208,#3209,#3210,#3211,#3212,#3213,#3214,#3215,#3216,#3217,#3218,#3219,
#3220,#3221,#3222,#3223,#3224,#3225,#3226,#3227,#3228,#3229,#3230,#3231,
#3232,#3233,#3234,#3235,#3236,#3237,#3238,#3239,#3240,#3241,#3242),(#3243,
#3244,#3245,#3246,#3247,#3248,#3249,#3250,#3251,#3252,#3253,#3254,#3255,
#3256,#3257,#3258,#3259,#3260,#3261,#3262,#3263,#3264,#3265,#3266,#3267,
#3268,#3269,#3270,#3271,#3272,#3273,#3274,#3275,#3276,#3277,#3278,#3279,
#3280,#3281,#3282,#3283,#3284,#3285,#3286,#3287,#3288,#3289,#3290,#3291)),
 .UNSPECIFIED.,.F.,.F.,.F.,(4,1,4),(4,1,1,1,1,1,1,1,1,1,1,1,1,1,1,1,1,1,
1,1,1,1,1,1,1,1,1,1,1,1,1,1,1,1,1,1,1,1,1,1,1,1,1,1,1,1,4),(1.87380421583239,
2.41714211772842,3.14159265358979),(0.0719629274510161,0.554068949876396,
1.03617497230178,1.51828099472715,2.00038701715253,2.48249303957791,2.96459906200329,
3.44670508442867,3.92881110685405,4.41091712927943,4.89302315170481,5.37512917413019,
5.85723519655557,6.33934121898095,6.82144724140633,7.30355326383171,7.78565928625709,
8.26776530868247,8.74987133110785,9.23197735353322,9.71408337595861,10.196189398384,
10.6782954208094,11.1604014432347,11.6425074656601,12.1246134880855,12.6067195105109,
13.0888255329363,13.5709315553616,14.053037577787,14.5351436002124,15.0172496226378,
15.4993556450632,15.9814616674885,16.4635676899139,16.9456737123393,17.4277797347647,
17.9098857571901,18.3919917796154,18.8740978020408,19.3562038244662,19.8383098468916,
20.3204158693169,20.8025218917423,21.2846279141677,21.7667339365931,22.2488399590185),
 .UNSPECIFIED.);
#21=B_SPLINE_SURFACE_WITH_KNOTS('',3,3,((#3360,#3361,#3362,#3363,#3364,
#3365,#3366,#3367,#3368,#3369,#3370,#3371,#3372,#3373,#3374,#3375,#3376,
#3377,#3378,#3379,#3380,#3381,#3382,#3383,#3384,#3385,#3386,#3387,#3388,
#3389,#3390,#3391,#3392,#3393,#3394,#3395,#3396,#3397,#3398,#3399,#3400,
#3401,#3402,#3403,#3404,#3405,#3406,#3407,#3408),(#3409,#3410,#3411,#3412,
#3413,#3414,#3415,#3416,#3417,#3418,#3419,#3420,#3421,#3422,#3423,#3424,
#3425,#3426,#3427,#3428,#3429,#3430,#3431,#3432,#3433,#3434,#3435,#3436,
#3437,#3438,#3439,#3440,#3441,#3442,#3443,#3444,#3445,#3446,#3447,#3448,
#3449,#3450,#3451,#3452,#3453,#3454,#3455,#3456,#3457),(#3458,#3459,#3460,
#3461,#3462,#3463,#3464,#3465,#3466,#3467,#3468,#3469,#3470,#3471,#3472,
#3473,#3474,#3475,#3476,#3477,#3478,#3479,#3480,#3481,#3482,#3483,#3484,
#3485,#3486,#3487,#3488,#3489,#3490,#3491,#3492,#3493,#3494,#3495,#3496,
#3497,#3498,#3499,#3500,#3501,#3502,#3503,#3504,#3505,#3506),(#3507,#3508,
#3509,#3510,#3511,#3512,#3513,#3514,#3515,#3516,#3517,#3518,#3519,#3520,
#3521,#3522,#3523,#3524,#3525,#3526,#3527,#3528,#3529,#3530,#3531,#3532,
#3533,#3534,#3535,#3536,#3537,#3538,#3539,#3540,#3541,#3542,#3543,#3544,
#3545,#3546,#3547,#3548,#3549,#3550,#3551,#3552,#3553,#3554,#3555),(#3556,
#3557,#3558,#3559,#3560,#3561,#3562,#3563,#3564,#3565,#3566,#3567,#3568,
#3569,#3570,#3571,#3572,#3573,#3574,#3575,#3576,#3577,#3578,#3579,#3580,
#3581,#3582,#3583,#3584,#3585,#3586,#3587,#3588,#3589,#3590,#3591,#3592,
#3593,#3594,#3595,#3596,#3597,#3598,#3599,#3600,#3601,#3602,#3603,#3604)),
 .UNSPECIFIED.,.F.,.F.,.F.,(4,1,4),(4,1,1,1,1,1,1,1,1,1,1,1,1,1,1,1,1,1,
1,1,1,1,1,1,1,1,1,1,1,1,1,1,1,1,1,1,1,1,1,1,1,1,1,1,1,1,4),(-3.14159265358979,
-2.58688555698206,-1.84727609483841),(0.0719388898596667,0.554133849309195,
1.03632880875872,1.51852376820825,2.00071872765778,2.48291368710731,2.96510864655684,
3.44730360600637,3.9294985654559,4.41169352490542,4.89388848435495,5.37608344380448,
5.85827840325401,6.34047336270354,6.82266832215307,7.3048632816026,7.78705824105212,
8.26925320050165,8.75144815995118,9.23364311940071,9.71583807885024,10.1980330382998,
10.6802279977493,11.1624229571988,11.6446179166484,12.1268128760979,12.6090078355474,
13.0912027949969,13.5733977544465,14.055592713896,14.5377876733455,15.0199826327951,
15.5021775922446,15.9843725516941,16.4665675111436,16.9487624705932,17.4309574300427,
17.9131523894922,18.3953473489418,18.8775423083913,19.3597372678408,19.8419322272903,
20.3241271867399,20.8063221461894,21.2885171056389,21.7707120650885,22.252907024538),
 .UNSPECIFIED.);
#22=B_SPLINE_SURFACE_WITH_KNOTS('',3,3,((#3617,#3618,#3619,#3620,#3621),
(#3622,#3623,#3624,#3625,#3626),(#3627,#3628,#3629,#3630,#3631),(#3632,
#3633,#3634,#3635,#3636)),.UNSPECIFIED.,.F.,.F.,.F.,(4,4),(4,1,4),(0.,1.),
(1.83259851242396,2.3705872713266,3.08790561653012),.UNSPECIFIED.);
#23=B_SPLINE_SURFACE_WITH_KNOTS('',3,3,((#3638,#3639,#3640,#3641,#3642),
(#3643,#3644,#3645,#3646,#3647),(#3648,#3649,#3650,#3651,#3652),(#3653,
#3654,#3655,#3656,#3657)),.UNSPECIFIED.,.F.,.F.,.F.,(4,4),(4,1,4),(0.,1.),
(-3.19527969064946,-2.61247711333251,-1.83540701024323),.UNSPECIFIED.);
#24=B_SPLINE_SURFACE_WITH_KNOTS('',3,3,((#3658,#3659,#3660,#3661),(#3662,
#3663,#3664,#3665),(#3666,#3667,#3668,#3669),(#3670,#3671,#3672,#3673)),
 .UNSPECIFIED.,.F.,.F.,.F.,(4,4),(4,4),(0.0432174176564956,1.),(-7.60839478320918,
-7.289327758118),.UNSPECIFIED.);
#25=B_SPLINE_SURFACE_WITH_KNOTS('',3,3,((#3698,#3699,#3700,#3701,#3702),
(#3703,#3704,#3705,#3706,#3707),(#3708,#3709,#3710,#3711,#3712),(#3713,
#3714,#3715,#3716,#3717)),.UNSPECIFIED.,.F.,.F.,.F.,(4,4),(4,1,4),(0.0422016492885421,
1.),(-7.28932777337163,-7.04705023127874,-6.86534207470906),
 .UNSPECIFIED.);
#26=B_SPLINE_SURFACE_WITH_KNOTS('',3,3,((#3732,#3733,#3734,#3735,#3736,
#3737,#3738,#3739,#3740),(#3741,#3742,#3743,#3744,#3745,#3746,#3747,#3748,
#3749),(#3750,#3751,#3752,#3753,#3754,#3755,#3756,#3757,#3758),(#3759,#3760,
#3761,#3762,#3763,#3764,#3765,#3766,#3767),(#3768,#3769,#3770,#3771,#3772,
#3773,#3774,#3775,#3776),(#3777,#3778,#3779,#3780,#3781,#3782,#3783,#3784,
#3785)),.UNSPECIFIED.,.F.,.F.,.F.,(4,1,1,4),(4,1,1,1,1,1,4),(0.,0.285714285714286,
0.571428571428571,1.),(-0.284486138590007,-0.0784415709995503,0.058921474060754,
0.127602996590906,0.161943757855982,0.17911413848852,0.196284519121058),
 .UNSPECIFIED.);
#27=B_SPLINE_SURFACE_WITH_KNOTS('',3,3,((#3787,#3788,#3789,#3790),(#3791,
#3792,#3793,#3794),(#3795,#3796,#3797,#3798),(#3799,#3800,#3801,#3802)),
 .UNSPECIFIED.,.F.,.F.,.F.,(4,4),(4,4),(0.,1.),(-1.96577665236466E-16,0.00377574012873915),
 .UNSPECIFIED.);
#28=B_SPLINE_SURFACE_WITH_KNOTS('',3,3,((#3804,#3805,#3806,#3807,#3808,
#3809,#3810,#3811,#3812,#3813),(#3814,#3815,#3816,#3817,#3818,#3819,#3820,
#3821,#3822,#3823),(#3824,#3825,#3826,#3827,#3828,#3829,#3830,#3831,#3832,
#3833),(#3834,#3835,#3836,#3837,#3838,#3839,#3840,#3841,#3842,#3843),(#3844,
#3845,#3846,#3847,#3848,#3849,#3850,#3851,#3852,#3853),(#3854,#3855,#3856,
#3857,#3858,#3859,#3860,#3861,#3862,#3863)),.UNSPECIFIED.,.F.,.F.,.F.,(4,
1,1,4),(4,1,1,1,1,1,1,4),(0.,0.285714285714286,0.571428571428571,1.),(-0.284495567003643,
-0.147226887877518,-0.00995820875139369,0.0586761308116687,0.127310470374731,
0.161627640156262,0.178786225047028,0.195944809937793),.UNSPECIFIED.);
#29=B_SPLINE_SURFACE_WITH_KNOTS('',3,3,((#3893,#3894,#3895,#3896,#3897,
#3898,#3899),(#3900,#3901,#3902,#3903,#3904,#3905,#3906),(#3907,#3908,#3909,
#3910,#3911,#3912,#3913),(#3914,#3915,#3916,#3917,#3918,#3919,#3920),(#3921,
#3922,#3923,#3924,#3925,#3926,#3927),(#3928,#3929,#3930,#3931,#3932,#3933,
#3934),(#3935,#3936,#3937,#3938,#3939,#3940,#3941)),.UNSPECIFIED.,.F.,.F.,
 .F.,(4,1,1,1,4),(4,1,1,1,4),(0.,0.285714285714286,0.571428571428571,0.785714285714286,
1.),(0.00944434647273434,0.529878507761475,1.05031266905021,1.74422488410187,
2.43813709915352),.UNSPECIFIED.);
#30=B_SPLINE_SURFACE_WITH_KNOTS('',3,3,((#4078,#4079,#4080,#4081,#4082,
#4083,#4084,#4085,#4086,#4087,#4088,#4089,#4090,#4091,#4092,#4093,#4094),
(#4095,#4096,#4097,#4098,#4099,#4100,#4101,#4102,#4103,#4104,#4105,#4106,
#4107,#4108,#4109,#4110,#4111),(#4112,#4113,#4114,#4115,#4116,#4117,#4118,
#4119,#4120,#4121,#4122,#4123,#4124,#4125,#4126,#4127,#4128),(#4129,#4130,
#4131,#4132,#4133,#4134,#4135,#4136,#4137,#4138,#4139,#4140,#4141,#4142,
#4143,#4144,#4145),(#4146,#4147,#4148,#4149,#4150,#4151,#4152,#4153,#4154,
#4155,#4156,#4157,#4158,#4159,#4160,#4161,#4162),(#4163,#4164,#4165,#4166,
#4167,#4168,#4169,#4170,#4171,#4172,#4173,#4174,#4175,#4176,#4177,#4178,
#4179),(#4180,#4181,#4182,#4183,#4184,#4185,#4186,#4187,#4188,#4189,#4190,
#4191,#4192,#4193,#4194,#4195,#4196)),.UNSPECIFIED.,.F.,.F.,.F.,(4,1,1,
1,4),(4,1,1,1,1,1,1,1,1,1,1,1,1,1,4),(0.,0.285714285714286,0.571428571428571,
0.785714285714286,1.),(0.018884956956807,0.768614699652627,1.51834444234845,
2.26807418504427,3.01780392774009,4.01744358466785,4.51726341313173,6.01672289852337,
6.20415533419732,6.76645264121919,7.51618238391501,8.26591212661083,9.01564186930665,
9.76537161200247,10.5151013546983),.UNSPECIFIED.);
#31=B_SPLINE_SURFACE_WITH_KNOTS('',3,3,((#4237,#4238,#4239,#4240,#4241,
#4242,#4243,#4244,#4245,#4246,#4247,#4248,#4249,#4250,#4251,#4252,#4253,
#4254,#4255,#4256,#4257,#4258,#4259,#4260,#4261,#4262,#4263,#4264,#4265,
#4266,#4267,#4268,#4269,#4270,#4271,#4272,#4273,#4274,#4275,#4276,#4277,
#4278,#4279,#4280,#4281,#4282,#4283,#4284,#4285,#4286,#4287,#4288,#4289,
#4290,#4291,#4292,#4293,#4294,#4295,#4296,#4297,#4298,#4299,#4300,#4301,
#4302,#4303,#4304,#4305,#4306,#4307,#4308,#4309,#4310,#4311,#4312,#4313,
#4314,#4315),(#4316,#4317,#4318,#4319,#4320,#4321,#4322,#4323,#4324,#4325,
#4326,#4327,#4328,#4329,#4330,#4331,#4332,#4333,#4334,#4335,#4336,#4337,
#4338,#4339,#4340,#4341,#4342,#4343,#4344,#4345,#4346,#4347,#4348,#4349,
#4350,#4351,#4352,#4353,#4354,#4355,#4356,#4357,#4358,#4359,#4360,#4361,
#4362,#4363,#4364,#4365,#4366,#4367,#4368,#4369,#4370,#4371,#4372,#4373,
#4374,#4375,#4376,#4377,#4378,#4379,#4380,#4381,#4382,#4383,#4384,#4385,
#4386,#4387,#4388,#4389,#4390,#4391,#4392,#4393,#4394),(#4395,#4396,#4397,
#4398,#4399,#4400,#4401,#4402,#4403,#4404,#4405,#4406,#4407,#4408,#4409,
#4410,#4411,#4412,#4413,#4414,#4415,#4416,#4417,#4418,#4419,#4420,#4421,
#4422,#4423,#4424,#4425,#4426,#4427,#4428,#4429,#4430,#4431,#4432,#4433,
#4434,#4435,#4436,#4437,#4438,#4439,#4440,#4441,#4442,#4443,#4444,#4445,
#4446,#4447,#4448,#4449,#4450,#4451,#4452,#4453,#4454,#4455,#4456,#4457,
#4458,#4459,#4460,#4461,#4462,#4463,#4464,#4465,#4466,#4467,#4468,#4469,
#4470,#4471,#4472,#4473),(#4474,#4475,#4476,#4477,#4478,#4479,#4480,#4481,
#4482,#4483,#4484,#4485,#4486,#4487,#4488,#4489,#4490,#4491,#4492,#4493,
#4494,#4495,#4496,#4497,#4498,#4499,#4500,#4501,#4502,#4503,#4504,#4505,
#4506,#4507,#4508,#4509,#4510,#4511,#4512,#4513,#4514,#4515,#4516,#4517,
#4518,#4519,#4520,#4521,#4522,#4523,#4524,#4525,#4526,#4527,#4528,#4529,
#4530,#4531,#4532,#4533,#4534,#4535,#4536,#4537,#4538,#4539,#4540,#4541,
#4542,#4543,#4544,#4545,#4546,#4547,#4548,#4549,#4550,#4551,#4552),(#4553,
#4554,#4555,#4556,#4557,#4558,#4559,#4560,#4561,#4562,#4563,#4564,#4565,
#4566,#4567,#4568,#4569,#4570,#4571,#4572,#4573,#4574,#4575,#4576,#4577,
#4578,#4579,#4580,#4581,#4582,#4583,#4584,#4585,#4586,#4587,#4588,#4589,
#4590,#4591,#4592,#4593,#4594,#4595,#4596,#4597,#4598,#4599,#4600,#4601,
#4602,#4603,#4604,#4605,#4606,#4607,#4608,#4609,#4610,#4611,#4612,#4613,
#4614,#4615,#4616,#4617,#4618,#4619,#4620,#4621,#4622,#4623,#4624,#4625,
#4626,#4627,#4628,#4629,#4630,#4631),(#4632,#4633,#4634,#4635,#4636,#4637,
#4638,#4639,#4640,#4641,#4642,#4643,#4644,#4645,#4646,#4647,#4648,#4649,
#4650,#4651,#4652,#4653,#4654,#4655,#4656,#4657,#4658,#4659,#4660,#4661,
#4662,#4663,#4664,#4665,#4666,#4667,#4668,#4669,#4670,#4671,#4672,#4673,
#4674,#4675,#4676,#4677,#4678,#4679,#4680,#4681,#4682,#4683,#4684,#4685,
#4686,#4687,#4688,#4689,#4690,#4691,#4692,#4693,#4694,#4695,#4696,#4697,
#4698,#4699,#4700,#4701,#4702,#4703,#4704,#4705,#4706,#4707,#4708,#4709,
#4710)),.UNSPECIFIED.,.F.,.F.,.F.,(4,1,1,4),(4,1,1,1,1,1,1,1,1,1,1,1,1,
1,1,1,1,1,1,1,1,1,1,1,1,1,1,1,1,1,1,1,1,1,1,1,1,1,1,1,1,1,1,1,1,1,1,1,1,
1,1,1,1,1,1,1,1,1,1,1,1,1,1,1,1,1,1,1,1,1,1,1,1,1,1,1,4),(2.30312471736358,
3.02181151984613,3.50093605483449,3.98006058982285),(39.3285006460117,39.8212610266218,
40.314021407232,40.8067817878422,41.2995421684524,41.7923025490626,42.2850629296728,
42.777823310283,43.2705836908932,43.7633440715034,44.2561044521136,44.7488648327238,
45.241625213334,45.7343855939442,46.2271459745543,46.7199063551645,47.2126667357747,
47.7054271163849,48.1981874969951,48.6909478776053,49.1837082582155,49.6764686388257,
50.1692290194359,50.6619894000461,51.1547497806563,51.6475101612665,52.1402705418767,
52.6330309224869,53.125791303097,53.6185516837072,54.1113120643174,54.6040724449276,
55.0968328255378,55.589593206148,56.0823535867582,56.5751139673684,57.0678743479786,
57.5606347285888,58.053395109199,58.5461554898092,59.0389158704193,59.5316762510295,
60.0244366316397,60.5171970122499,61.0099573928601,61.5027177734703,61.9954781540805,
62.4882385346907,62.9809989153009,63.4737592959111,63.9665196765213,64.4592800571315,
64.9520404377417,65.4448008183519,65.937561198962,66.4303215795722,66.9230819601824,
67.4158423407926,67.9086027214028,68.401363102013,68.8941234826232,69.3868838632334,
69.8796442438436,70.3724046244538,70.865165005064,71.3579253856742,71.8506857662844,
72.3434461468945,72.8362065275047,73.3289669081149,73.8217272887251,74.3144876693353,
74.8072480499455,75.3000084305557,75.7927688111659,76.2855291917761,76.7782895723863),
 .UNSPECIFIED.);
#32=B_SPLINE_SURFACE_WITH_KNOTS('',3,3,((#5156,#5157,#5158,#5159,#5160,
#5161,#5162,#5163,#5164,#5165,#5166,#5167,#5168,#5169,#5170,#5171,#5172,
#5173,#5174,#5175,#5176,#5177,#5178,#5179,#5180,#5181,#5182,#5183,#5184,
#5185,#5186,#5187,#5188,#5189,#5190,#5191,#5192,#5193,#5194,#5195,#5196,
#5197,#5198,#5199,#5200,#5201,#5202,#5203,#5204,#5205,#5206,#5207,#5208,
#5209,#5210,#5211,#5212,#5213,#5214,#5215,#5216,#5217,#5218,#5219,#5220,
#5221,#5222,#5223,#5224,#5225,#5226,#5227,#5228,#5229,#5230),(#5231,#5232,
#5233,#5234,#5235,#5236,#5237,#5238,#5239,#5240,#5241,#5242,#5243,#5244,
#5245,#5246,#5247,#5248,#5249,#5250,#5251,#5252,#5253,#5254,#5255,#5256,
#5257,#5258,#5259,#5260,#5261,#5262,#5263,#5264,#5265,#5266,#5267,#5268,
#5269,#5270,#5271,#5272,#5273,#5274,#5275,#5276,#5277,#5278,#5279,#5280,
#5281,#5282,#5283,#5284,#5285,#5286,#5287,#5288,#5289,#5290,#5291,#5292,
#5293,#5294,#5295,#5296,#5297,#5298,#5299,#5300,#5301,#5302,#5303,#5304,
#5305),(#5306,#5307,#5308,#5309,#5310,#5311,#5312,#5313,#5314,#5315,#5316,
#5317,#5318,#5319,#5320,#5321,#5322,#5323,#5324,#5325,#5326,#5327,#5328,
#5329,#5330,#5331,#5332,#5333,#5334,#5335,#5336,#5337,#5338,#5339,#5340,
#5341,#5342,#5343,#5344,#5345,#5346,#5347,#5348,#5349,#5350,#5351,#5352,
#5353,#5354,#5355,#5356,#5357,#5358,#5359,#5360,#5361,#5362,#5363,#5364,
#5365,#5366,#5367,#5368,#5369,#5370,#5371,#5372,#5373,#5374,#5375,#5376,
#5377,#5378,#5379,#5380),(#5381,#5382,#5383,#5384,#5385,#5386,#5387,#5388,
#5389,#5390,#5391,#5392,#5393,#5394,#5395,#5396,#5397,#5398,#5399,#5400,
#5401,#5402,#5403,#5404,#5405,#5406,#5407,#5408,#5409,#5410,#5411,#5412,
#5413,#5414,#5415,#5416,#5417,#5418,#5419,#5420,#5421,#5422,#5423,#5424,
#5425,#5426,#5427,#5428,#5429,#5430,#5431,#5432,#5433,#5434,#5435,#5436,
#5437,#5438,#5439,#5440,#5441,#5442,#5443,#5444,#5445,#5446,#5447,#5448,
#5449,#5450,#5451,#5452,#5453,#5454,#5455),(#5456,#5457,#5458,#5459,#5460,
#5461,#5462,#5463,#5464,#5465,#5466,#5467,#5468,#5469,#5470,#5471,#5472,
#5473,#5474,#5475,#5476,#5477,#5478,#5479,#5480,#5481,#5482,#5483,#5484,
#5485,#5486,#5487,#5488,#5489,#5490,#5491,#5492,#5493,#5494,#5495,#5496,
#5497,#5498,#5499,#5500,#5501,#5502,#5503,#5504,#5505,#5506,#5507,#5508,
#5509,#5510,#5511,#5512,#5513,#5514,#5515,#5516,#5517,#5518,#5519,#5520,
#5521,#5522,#5523,#5524,#5525,#5526,#5527,#5528,#5529,#5530)),
 .UNSPECIFIED.,.F.,.F.,.F.,(4,1,4),(4,1,1,1,1,1,1,1,1,1,1,1,1,1,1,1,1,1,
1,1,1,1,1,1,1,1,1,1,1,1,1,1,1,1,1,1,1,1,1,1,1,1,1,1,1,1,1,1,1,1,1,1,1,1,
1,1,1,1,1,1,1,1,1,1,1,1,1,1,1,1,1,1,4),(-0.822404226474007,-0.117486318064387,
0.822404226481773),(36.2099649827945,36.7029041724785,37.1958433621626,
37.6887825518467,38.1817217415308,38.6746609312148,39.1676001208989,39.660539310583,
40.153478500267,40.6464176899511,41.1393568796352,41.6322960693192,42.1252352590033,
42.6181744486874,43.1111136383714,43.6040528280555,44.0969920177396,44.5899312074236,
45.0828703971077,45.5758095867918,46.0687487764759,46.5616879661599,47.054627155844,
47.5475663455281,48.0405055352121,48.5334447248962,49.0263839145803,49.5193231042643,
50.0122622939484,50.5052014836325,50.9981406733165,51.4910798630006,51.9840190526847,
52.4769582423688,52.9698974320528,53.4628366217369,53.955775811421,54.448715001105,
54.9416541907891,55.4345933804732,55.9275325701572,56.4204717598413,56.9134109495254,
57.4063501392095,57.8992893288935,58.3922285185776,58.8851677082617,59.3781068979457,
59.8710460876298,60.3639852773139,60.8569244669979,61.349863656682,61.8428028463661,
62.3357420360501,62.8286812257342,63.3216204154183,63.8145596051023,64.3074987947864,
64.8004379844705,65.2933771741546,65.7863163638386,66.2792555535227,66.7721947432068,
67.2651339328908,67.7580731225749,68.251012312259,68.743951501943,69.2368906916271,
69.7298298813112,70.2227690709952,70.7157082606793,71.2086474503634,71.7015866400475),
 .UNSPECIFIED.);
#33=B_SPLINE_SURFACE_WITH_KNOTS('',3,1,((#5567,#5568),(#5569,#5570),(#5571,
#5572),(#5573,#5574),(#5575,#5576),(#5577,#5578),(#5579,#5580),(#5581,#5582),
(#5583,#5584),(#5585,#5586),(#5587,#5588),(#5589,#5590),(#5591,#5592),(#5593,
#5594),(#5595,#5596),(#5597,#5598),(#5599,#5600),(#5601,#5602),(#5603,#5604),
(#5605,#5606)),.UNSPECIFIED.,.F.,.F.,.F.,(4,2,2,2,2,2,2,2,2,4),(2,2),(0.,
0.752949420833071,1.52604009412243,2.30760309088764,3.08914875434871,3.85838280909711,
4.61293714645098,5.34770511135924,5.86698254546377,6.32310609163009),(0.,
0.155),.UNSPECIFIED.);
#34=B_SPLINE_SURFACE_WITH_KNOTS('',3,1,((#5639,#5640),(#5641,#5642),(#5643,
#5644),(#5645,#5646),(#5647,#5648),(#5649,#5650),(#5651,#5652),(#5653,#5654),
(#5655,#5656),(#5657,#5658),(#5659,#5660),(#5661,#5662),(#5663,#5664),(#5665,
#5666),(#5667,#5668),(#5669,#5670),(#5671,#5672),(#5673,#5674),(#5675,#5676),
(#5677,#5678),(#5679,#5680),(#5681,#5682),(#5683,#5684)),.UNSPECIFIED.,
 .F.,.F.,.F.,(4,2,2,2,2,3,2,2,2,2,4),(2,2),(-2.60440050708431,-2.56103421468922,
-1.71207377940215,-0.89362815800914,-0.449240854504616,0.,0.758265368492167,
1.48317770395856,2.17756431515054,2.84111411479529,3.33658600359424),(0.,
0.155),.UNSPECIFIED.);
#35=FACE_BOUND('',#85,.T.);
#36=FACE_BOUND('',#99,.T.);
#37=FACE_BOUND('',#109,.T.);
#38=FACE_BOUND('',#112,.T.);
#39=PLANE('',#524);
#40=PLANE('',#529);
#41=PLANE('',#533);
#42=PLANE('',#540);
#43=PLANE('',#544);
#44=TOROIDAL_SURFACE('',#520,10.9632920961081,0.635);
#45=TOROIDAL_SURFACE('',#527,16.2078151931352,0.635);
#46=TOROIDAL_SURFACE('',#535,18.7844237296436,2.5);
#47=TOROIDAL_SURFACE('',#542,19.238,2.5);
#48=TOROIDAL_SURFACE('',#546,14.9981478902112,2.5);
#49=FACE_OUTER_BOUND('',#80,.T.);
#50=FACE_OUTER_BOUND('',#81,.T.);
#51=FACE_OUTER_BOUND('',#82,.T.);
#52=FACE_OUTER_BOUND('',#83,.T.);
#53=FACE_OUTER_BOUND('',#84,.T.);
#54=FACE_OUTER_BOUND('',#86,.T.);
#55=FACE_OUTER_BOUND('',#87,.T.);
#56=FACE_OUTER_BOUND('',#88,.T.);
#57=FACE_OUTER_BOUND('',#89,.T.);
#58=FACE_OUTER_BOUND('',#90,.T.);
#59=FACE_OUTER_BOUND('',#91,.T.);
#60=FACE_OUTER_BOUND('',#92,.T.);
#61=FACE_OUTER_BOUND('',#93,.T.);
#62=FACE_OUTER_BOUND('',#94,.T.);
#63=FACE_OUTER_BOUND('',#95,.T.);
#64=FACE_OUTER_BOUND('',#96,.T.);
#65=FACE_OUTER_BOUND('',#97,.T.);
#66=FACE_OUTER_BOUND('',#98,.T.);
#67=FACE_OUTER_BOUND('',#100,.T.);
#68=FACE_OUTER_BOUND('',#101,.T.);
#69=FACE_OUTER_BOUND('',#102,.T.);
#70=FACE_OUTER_BOUND('',#103,.T.);
#71=FACE_OUTER_BOUND('',#104,.T.);
#72=FACE_OUTER_BOUND('',#105,.T.);
#73=FACE_OUTER_BOUND('',#106,.T.);
#74=FACE_OUTER_BOUND('',#107,.T.);
#75=FACE_OUTER_BOUND('',#108,.T.);
#76=FACE_OUTER_BOUND('',#110,.T.);
#77=FACE_OUTER_BOUND('',#111,.T.);
#78=FACE_OUTER_BOUND('',#113,.T.);
#79=FACE_OUTER_BOUND('',#114,.T.);
#80=EDGE_LOOP('',(#318,#319,#320,#321,#322,#323,#324,#325,#326,#327));
#81=EDGE_LOOP('',(#328,#329,#330,#331));
#82=EDGE_LOOP('',(#332,#333,#334,#335,#336,#337,#338,#339,#340,#341,#342));
#83=EDGE_LOOP('',(#343,#344,#345,#346));
#84=EDGE_LOOP('',(#347));
#85=EDGE_LOOP('',(#348));
#86=EDGE_LOOP('',(#349,#350,#351,#352));
#87=EDGE_LOOP('',(#353,#354,#355,#356));
#88=EDGE_LOOP('',(#357,#358,#359));
#89=EDGE_LOOP('',(#360,#361,#362,#363,#364,#365,#366,#367,#368));
#90=EDGE_LOOP('',(#369,#370,#371,#372,#373,#374,#375,#376));
#91=EDGE_LOOP('',(#377,#378,#379,#380));
#92=EDGE_LOOP('',(#381,#382,#383,#384));
#93=EDGE_LOOP('',(#385,#386,#387));
#94=EDGE_LOOP('',(#388,#389,#390,#391));
#95=EDGE_LOOP('',(#392,#393,#394,#395));
#96=EDGE_LOOP('',(#396,#397,#398,#399));
#97=EDGE_LOOP('',(#400,#401,#402,#403));
#98=EDGE_LOOP('',(#404));
#99=EDGE_LOOP('',(#405,#406));
#100=EDGE_LOOP('',(#407,#408,#409,#410,#411));
#101=EDGE_LOOP('',(#412,#413,#414,#415,#416));
#102=EDGE_LOOP('',(#417,#418,#419,#420,#421,#422));
#103=EDGE_LOOP('',(#423,#424,#425,#426,#427,#428));
#104=EDGE_LOOP('',(#429,#430,#431,#432,#433));
#105=EDGE_LOOP('',(#434,#435,#436,#437,#438));
#106=EDGE_LOOP('',(#439,#440,#441,#442));
#107=EDGE_LOOP('',(#443,#444,#445,#446));
#108=EDGE_LOOP('',(#447));
#109=EDGE_LOOP('',(#448));
#110=EDGE_LOOP('',(#449,#450,#451,#452));
#111=EDGE_LOOP('',(#453,#454));
#112=EDGE_LOOP('',(#455));
#113=EDGE_LOOP('',(#456,#457,#458,#459));
#114=EDGE_LOOP('',(#460,#461,#462,#463));
#115=CIRCLE('',#516,16.284643660196);
#116=CIRCLE('',#519,16.8427593307749);
#117=CIRCLE('',#521,10.9632920961081);
#118=CIRCLE('',#522,0.635);
#119=CIRCLE('',#523,10.3290286976902);
#120=CIRCLE('',#525,16.2078151931352);
#121=CIRCLE('',#528,0.635);
#122=CIRCLE('',#530,38.1);
#123=CIRCLE('',#531,1.01600000000001);
#124=CIRCLE('',#532,1.016);
#125=CIRCLE('',#534,21.738);
#126=CIRCLE('',#536,2.5);
#127=CIRCLE('',#537,18.7844237296436);
#128=CIRCLE('',#539,21.738);
#129=CIRCLE('',#541,19.238);
#130=CIRCLE('',#543,2.5);
#131=CIRCLE('',#545,14.9981478902112);
#132=CIRCLE('',#547,12.5010478964399);
#133=CIRCLE('',#548,2.5);
#134=B_SPLINE_CURVE_WITH_KNOTS('',3,(#645,#646,#647,#648,#649,#650,#651,
#652,#653,#654,#655,#656,#657,#658,#659,#660,#661,#662,#663,#664,#665,#666,
#667,#668,#669,#670,#671,#672,#673,#674,#675,#676,#677,#678,#679,#680,#681,
#682,#683,#684,#685,#686,#687,#688,#689,#690,#691,#692,#693,#694,#695,#696,
#697,#698,#699,#700,#701,#702,#703,#704,#705,#706,#707,#708,#709,#710,#711,
#712,#713,#714,#715,#716,#717,#718,#719,#720,#721,#722,#723,#724,#725,#726,
#727,#728,#729,#730,#731,#732,#733,#734,#735,#736,#737,#738,#739,#740,#741,
#742,#743,#744,#745,#746,#747,#748,#749,#750,#751,#752,#753,#754,#755,#756,
#757,#758,#759,#760,#761,#762,#763,#764,#765,#766,#767,#768,#769,#770,#771,
#772,#773,#774,#775,#776,#777,#778,#779,#780,#781,#782,#783,#784,#785,#786,
#787,#788,#789,#790,#791,#792,#793,#794,#795,#796,#797,#798,#799,#800,#801),
 .UNSPECIFIED.,.F.,.F.,(4,3,3,3,3,3,3,3,3,3,3,3,3,3,3,3,3,3,3,3,3,3,3,3,
3,3,3,3,3,3,3,3,3,3,3,3,3,3,3,3,3,3,3,3,3,3,3,3,3,3,3,3,4),(31.5249773106268,
31.6347097519245,31.7437438159575,31.8185495797926,31.9281456929314,32.0038297933862,
32.1121319479308,32.2214368410335,32.3311274470018,32.4403892744588,32.5481800216412,
32.6168442340738,32.650648121372,32.7581925291166,32.8669934957955,32.9766901620705,
33.0862281911279,33.1945244629947,33.2972132859337,33.4066581600708,33.414554503089,
33.5227426224282,33.6322632896042,33.7419091790547,33.8507573005694,33.9435252694914,
34.0527941066564,34.1623062077546,34.2122713728348,34.3216094591281,34.4311997153564,
34.5402904417762,34.5895840545482,34.6987509275393,34.8082971909365,34.9174561658087,
35.0097131153852,35.1225513695372,35.2353896236893,35.3436548434756,35.4528679125269,
35.562375230538,35.6714202480545,35.7791072513985,35.8065629948603,35.88094195958,
35.9894656580759,36.0985869379615,36.2077047950172,36.3006073288956,36.4098011850378,
36.5186611759349,36.592734533436),.UNSPECIFIED.);
#135=B_SPLINE_CURVE_WITH_KNOTS('',3,(#803,#804,#805,#806,#807,#808,#809,
#810,#811,#812,#813,#814),.UNSPECIFIED.,.F.,.F.,(4,2,2,2,2,4),(0.,0.0982721141994684,
0.254949128632147,0.309868733293905,0.332729630553448,0.351483303344066),
 .UNSPECIFIED.);
#136=B_SPLINE_CURVE_WITH_KNOTS('',3,(#818,#819,#820,#821,#822,#823,#824,
#825,#826,#827,#828,#829),.UNSPECIFIED.,.F.,.F.,(4,2,2,2,2,4),(0.,0.00880557700364408,
0.0228494369455615,0.0506217216472149,0.0924566474008452,0.128835210895601),
 .UNSPECIFIED.);
#137=B_SPLINE_CURVE_WITH_KNOTS('',3,(#831,#832,#833,#834,#835,#836,#837,
#838,#839,#840,#841,#842,#843,#844,#845,#846,#847,#848,#849,#850,#851,#852,
#853,#854,#855,#856,#857,#858,#859,#860,#861,#862,#863,#864,#865,#866,#867,
#868,#869,#870,#871,#872,#873,#874,#875,#876,#877,#878,#879,#880,#881,#882,
#883,#884,#885,#886,#887,#888,#889,#890,#891,#892,#893,#894,#895,#896,#897,
#898,#899,#900,#901,#902,#903,#904,#905,#906,#907,#908,#909,#910,#911,#912,
#913,#914,#915,#916,#917,#918,#919,#920,#921,#922,#923,#924,#925,#926,#927,
#928,#929,#930,#931,#932,#933,#934,#935,#936,#937,#938,#939,#940,#941,#942,
#943,#944,#945,#946,#947,#948,#949,#950,#951,#952,#953,#954,#955,#956,#957,
#958,#959,#960,#961,#962,#963,#964,#965,#966,#967,#968,#969,#970,#971,#972,
#973,#974,#975,#976,#977,#978,#979,#980,#981,#982,#983,#984,#985,#986,#987),
 .UNSPECIFIED.,.F.,.F.,(4,3,3,3,3,3,3,3,3,3,3,3,3,3,3,3,3,3,3,3,3,3,3,3,
3,3,3,3,3,3,3,3,3,3,3,3,3,3,3,3,3,3,3,3,3,3,3,3,3,3,3,3,4),(0.127254496649043,
0.235172999349392,0.344320420507328,0.453546452196609,0.561946254932114,
0.643223440199718,0.752153874454865,0.861324982744674,0.912420065443633,
1.02138911395939,1.13062654489396,1.23938786956115,1.28670290941736,1.39556202022483,
1.50482117437719,1.61371725829603,1.70710249743191,1.81877045966565,1.9304384218994,
2.03845765121449,2.14743682238859,2.25674249442812,2.36560821300159,2.47314057426011,
2.50197116265866,2.57442999197157,2.68185059986864,2.7904698477833,2.89986275320936,
3.00902606787934,3.11685093622182,3.21867763404025,3.29689273782488,3.40453455115438,
3.51330340460359,3.62271858484995,3.7318847994255,3.83995038783722,3.86318136259383,
3.97787037392865,4.09255938526346,4.20161139333482,4.31101475587758,4.41999329279085,
4.50794119220415,4.61699764281457,4.72642237884747,4.83551211977251,4.88881325415928,
4.99814313584202,5.1073292455366,5.15295713752792,5.18009445103077),
 .UNSPECIFIED.);
#138=B_SPLINE_CURVE_WITH_KNOTS('',3,(#991,#992,#993,#994,#995,#996,#997,
#998,#999,#1000,#1001,#1002,#1003,#1004,#1005,#1006,#1007,#1008,#1009,#1010,
#1011,#1012,#1013,#1014,#1015,#1016,#1017,#1018,#1019,#1020,#1021,#1022,
#1023,#1024,#1025,#1026,#1027,#1028,#1029,#1030,#1031,#1032,#1033,#1034,
#1035,#1036,#1037,#1038,#1039,#1040,#1041,#1042,#1043,#1044,#1045,#1046,
#1047,#1048,#1049,#1050,#1051,#1052,#1053,#1054,#1055,#1056,#1057,#1058,
#1059,#1060,#1061,#1062,#1063,#1064,#1065,#1066,#1067,#1068,#1069,#1070,
#1071,#1072,#1073,#1074,#1075,#1076,#1077,#1078,#1079,#1080,#1081,#1082,
#1083,#1084,#1085,#1086,#1087,#1088,#1089,#1090,#1091,#1092,#1093,#1094,
#1095,#1096,#1097,#1098,#1099,#1100,#1101,#1102,#1103,#1104,#1105,#1106,
#1107,#1108,#1109,#1110,#1111,#1112,#1113,#1114,#1115,#1116,#1117,#1118,
#1119,#1120,#1121,#1122,#1123,#1124,#1125,#1126,#1127,#1128,#1129,#1130,
#1131,#1132,#1133,#1134,#1135,#1136,#1137,#1138,#1139,#1140,#1141,#1142,
#1143,#1144,#1145,#1146,#1147,#1148,#1149,#1150,#1151,#1152,#1153,#1154,
#1155,#1156,#1157,#1158,#1159,#1160,#1161,#1162,#1163,#1164,#1165,#1166,
#1167,#1168,#1169,#1170,#1171,#1172,#1173,#1174,#1175,#1176,#1177,#1178,
#1179,#1180,#1181,#1182,#1183,#1184,#1185,#1186,#1187,#1188,#1189,#1190,
#1191,#1192,#1193,#1194,#1195,#1196,#1197,#1198,#1199,#1200,#1201,#1202,
#1203,#1204,#1205,#1206,#1207,#1208,#1209,#1210,#1211,#1212,#1213,#1214,
#1215,#1216,#1217,#1218,#1219,#1220,#1221,#1222,#1223,#1224,#1225,#1226,
#1227,#1228,#1229,#1230,#1231,#1232,#1233,#1234,#1235,#1236,#1237,#1238,
#1239,#1240,#1241,#1242,#1243,#1244,#1245,#1246,#1247,#1248,#1249,#1250,
#1251,#1252,#1253,#1254,#1255,#1256,#1257,#1258,#1259,#1260,#1261,#1262,
#1263,#1264,#1265,#1266,#1267,#1268,#1269,#1270,#1271,#1272,#1273,#1274,
#1275,#1276,#1277,#1278,#1279,#1280,#1281,#1282,#1283,#1284,#1285,#1286,
#1287,#1288,#1289,#1290,#1291,#1292,#1293,#1294,#1295,#1296,#1297,#1298,
#1299,#1300,#1301,#1302,#1303,#1304,#1305,#1306,#1307,#1308,#1309,#1310,
#1311,#1312,#1313,#1314,#1315),.UNSPECIFIED.,.F.,.F.,(4,3,3,3,3,3,3,3,3,
3,3,3,3,3,3,3,3,3,3,3,3,3,3,3,3,3,3,3,3,3,3,3,3,3,3,3,3,3,3,3,3,3,3,3,3,
3,3,3,3,3,3,3,3,3,3,3,3,3,3,3,3,3,3,3,3,3,3,3,3,3,3,3,3,3,3,3,3,3,3,3,3,
3,3,3,3,3,3,3,3,3,3,3,3,3,3,3,3,3,3,3,3,3,3,3,3,3,3,3,4),(5.18009445103077,
5.28866809264699,5.39816139178919,5.50753550120736,5.61583574882503,5.68533750892114,
5.7982292133082,5.90602222000271,6.01494341424053,6.12449119623563,6.23372548651233,
6.34150772156952,6.44375743437591,6.48185951014613,6.58936045003389,6.69809089743009,
6.80766667320787,6.91708472069226,7.02538584440752,7.08954181565132,7.19899239665205,
7.27899082914992,7.39313871489884,7.50269184206342,7.61219437142293,7.72086525973203,
7.73558237214562,7.84482098425364,7.95440205434306,8.06368005683854,8.07679397460299,
8.18624558220787,8.29563633144027,8.38187911896248,8.49044523336829,8.60006232603374,
8.70965242247967,8.81833243308623,8.87495202706248,8.98444146518652,9.0284320712997,
9.13658533111,9.24579365918059,9.35548063977055,9.4647729374559,9.57251328790794,
9.67314803652007,9.67524124445085,9.78260737482836,9.89129147945675,10.001011011548,
10.1106564409568,10.2191785756667,10.3223066538069,10.4318870030581,10.4717221387155,
10.5801970563367,10.6898612774467,10.7995914244374,10.9085207298493,10.9696283148581,
11.0790469975907,11.1887413428114,11.2710523724743,11.3806069722797,11.4903588092794,
11.5995986010354,11.6172062431953,11.7306102725421,11.8404003398034,11.955611350193,
12.0644518949031,12.0708223605825,12.1805053691479,12.2650404545123,12.3734810259093,
12.482926032965,12.5927629763615,12.7021784281346,12.8101610476947,12.8707138018721,
12.9131309646072,13.0208895510236,13.1299028112242,13.2398085461903,13.3495532105679,
13.4580495764305,13.5614777893845,13.6707610884603,13.7791323386747,13.8888988953319,
13.9988232547144,14.1079772142263,14.2100809448569,14.3196766792441,14.4295316096902,
14.4715962285941,14.5812356183998,14.6911616026167,14.8006195419322,14.8589404471474,
14.9684958269206,15.0784417042218,15.1880289023095,15.2729561441686,15.38282413824,
15.4924943218276,15.5080563124909,15.5903219278356),.UNSPECIFIED.);
#139=B_SPLINE_CURVE_WITH_KNOTS('',3,(#1320,#1321,#1322,#1323,#1324,#1325,
#1326,#1327,#1328,#1329,#1330,#1331,#1332,#1333,#1334,#1335,#1336,#1337,
#1338,#1339,#1340,#1341,#1342,#1343,#1344,#1345,#1346,#1347,#1348,#1349,
#1350,#1351,#1352,#1353,#1354,#1355,#1356,#1357,#1358,#1359,#1360,#1361,
#1362,#1363,#1364,#1365,#1366,#1367,#1368,#1369,#1370,#1371,#1372,#1373,
#1374,#1375,#1376,#1377,#1378,#1379,#1380,#1381,#1382,#1383,#1384,#1385,
#1386,#1387,#1388,#1389,#1390,#1391,#1392,#1393,#1394,#1395,#1396,#1397,
#1398,#1399,#1400,#1401,#1402,#1403,#1404,#1405,#1406,#1407,#1408,#1409,
#1410,#1411,#1412,#1413,#1414,#1415,#1416,#1417,#1418,#1419,#1420,#1421,
#1422,#1423,#1424,#1425,#1426,#1427,#1428,#1429,#1430,#1431,#1432,#1433,
#1434,#1435,#1436,#1437,#1438,#1439,#1440,#1441,#1442,#1443,#1444,#1445,
#1446,#1447,#1448,#1449,#1450,#1451,#1452,#1453,#1454,#1455,#1456,#1457,
#1458,#1459,#1460,#1461,#1462,#1463,#1464,#1465,#1466,#1467,#1468,#1469,
#1470,#1471,#1472,#1473,#1474,#1475,#1476,#1477,#1478,#1479,#1480,#1481,
#1482,#1483,#1484,#1485,#1486,#1487,#1488,#1489,#1490,#1491,#1492,#1493,
#1494,#1495,#1496,#1497,#1498,#1499,#1500,#1501,#1502,#1503,#1504,#1505,
#1506,#1507,#1508,#1509,#1510,#1511,#1512,#1513,#1514,#1515,#1516,#1517,
#1518,#1519,#1520,#1521,#1522,#1523,#1524,#1525,#1526,#1527,#1528,#1529,
#1530,#1531,#1532,#1533,#1534,#1535,#1536,#1537,#1538,#1539,#1540,#1541,
#1542,#1543,#1544,#1545,#1546,#1547,#1548,#1549,#1550,#1551,#1552,#1553,
#1554,#1555,#1556,#1557,#1558,#1559,#1560,#1561,#1562,#1563,#1564,#1565,
#1566,#1567,#1568,#1569,#1570,#1571,#1572,#1573,#1574,#1575,#1576,#1577,
#1578,#1579,#1580,#1581,#1582,#1583,#1584,#1585,#1586,#1587,#1588,#1589,
#1590,#1591,#1592,#1593,#1594,#1595,#1596,#1597,#1598,#1599,#1600,#1601,
#1602,#1603,#1604,#1605,#1606,#1607,#1608,#1609,#1610,#1611,#1612,#1613,
#1614,#1615,#1616,#1617,#1618,#1619,#1620,#1621,#1622,#1623,#1624,#1625,
#1626,#1627,#1628,#1629,#1630,#1631,#1632,#1633,#1634,#1635,#1636,#1637,
#1638),.UNSPECIFIED.,.F.,.F.,(4,3,3,3,3,3,3,3,3,3,3,3,3,3,3,3,3,3,3,3,3,
3,3,3,3,3,3,3,3,3,3,3,3,3,3,3,3,3,3,3,3,3,3,3,3,3,3,3,3,3,3,3,3,3,3,3,3,
3,3,3,3,3,3,3,3,3,3,3,3,3,3,3,3,3,3,3,3,3,3,3,3,3,3,3,3,3,3,3,3,3,3,3,3,
3,3,3,3,3,3,3,3,3,3,3,3,3,4),(21.0824503902304,21.1926758849223,21.3024873664782,
21.4042078150356,21.5143376327711,21.6203210108293,21.7292200115911,21.8390857056377,
21.949278041985,22.0590221630193,22.1673787918355,22.2076296792987,22.2711874889809,
22.379398007312,22.4888204290187,22.599037952884,22.7090357957431,22.8177021515186,
22.9218010975552,23.0103490147406,23.1188445284561,23.2321738506988,23.3423462590208,
23.4572540382238,23.5659690653342,23.5721618174269,23.6819518047196,23.7919725424133,
23.8130550061243,23.9228410798154,24.0329468910459,24.1425912671567,24.2222696295802,
24.3319645578279,24.4420226322369,24.5517181627713,24.6155488191231,24.7255267024839,
24.8353221565189,24.8721245151073,24.9809828303174,25.0910012783808,25.2010139514657,
25.3099980214246,25.4175113441786,25.5217264552063,25.629998242658,25.7394081762678,
25.8494597651256,25.959204555729,26.0675020260243,26.1710754311794,26.2186933523761,
26.3267312334979,26.4359694025786,26.5459877371555,26.6558137515426,26.7645043446612,
26.820171424431,26.9300038547281,27.0197457052315,27.1320628830401,27.2419980256954,
27.3555062210807,27.469014416466,27.5785706883848,27.6884624912258,27.798025138659,
27.8206706104125,27.9304536631896,28.0401335115374,28.1176043888882,28.2264150949789,
28.3362796957541,28.4461099660905,28.5549932622205,28.6211497902326,28.7308725752777,
28.7659413233984,28.8742625406177,28.9836441606581,29.0935117251439,29.2029869220822,
29.3109045797838,29.4140252017929,29.4208683416245,29.5284275165476,29.6372843720261,
29.7471270152167,29.8568702030704,29.9654749467873,30.0618560059615,30.1714969509597,
30.2202442165003,30.3288539394135,30.438588984692,30.548355565176,30.657296581674,
30.7094337178866,30.818848048618,30.9285191472074,31.019576765425,31.1291462525427,
31.2429522860918,31.3567583196409,31.4657893667552,31.5249773106268),
 .UNSPECIFIED.);
#140=B_SPLINE_CURVE_WITH_KNOTS('',3,(#1639,#1640,#1641,#1642,#1643,#1644,
#1645,#1646,#1647,#1648,#1649,#1650,#1651,#1652,#1653,#1654,#1655,#1656,
#1657,#1658,#1659,#1660,#1661,#1662,#1663,#1664,#1665,#1666,#1667,#1668,
#1669,#1670,#1671,#1672,#1673,#1674,#1675,#1676,#1677,#1678,#1679,#1680,
#1681,#1682,#1683,#1684,#1685,#1686,#1687,#1688,#1689,#1690,#1691,#1692,
#1693,#1694,#1695,#1696,#1697,#1698,#1699,#1700,#1701,#1702,#1703,#1704,
#1705,#1706,#1707,#1708,#1709,#1710,#1711,#1712,#1713,#1714,#1715,#1716,
#1717,#1718,#1719,#1720,#1721,#1722,#1723,#1724,#1725,#1726,#1727,#1728,
#1729,#1730,#1731,#1732,#1733,#1734,#1735,#1736,#1737,#1738,#1739,#1740,
#1741,#1742,#1743,#1744,#1745,#1746,#1747,#1748,#1749,#1750,#1751,#1752,
#1753,#1754,#1755,#1756,#1757,#1758,#1759,#1760,#1761,#1762,#1763,#1764,
#1765,#1766,#1767,#1768,#1769,#1770,#1771,#1772,#1773,#1774,#1775,#1776,
#1777,#1778,#1779,#1780,#1781,#1782,#1783,#1784,#1785,#1786,#1787,#1788,
#1789,#1790,#1791,#1792,#1793,#1794,#1795,#1796,#1797,#1798,#1799,#1800,
#1801,#1802,#1803,#1804,#1805,#1806,#1807,#1808,#1809,#1810,#1811,#1812,
#1813,#1814,#1815,#1816,#1817,#1818,#1819,#1820,#1821,#1822,#1823,#1824,
#1825,#1826,#1827,#1828,#1829,#1830,#1831,#1832,#1833,#1834,#1835,#1836,
#1837,#1838,#1839,#1840,#1841,#1842,#1843,#1844,#1845,#1846,#1847,#1848,
#1849,#1850,#1851,#1852,#1853,#1854,#1855,#1856,#1857,#1858,#1859,#1860,
#1861,#1862,#1863,#1864,#1865,#1866,#1867,#1868,#1869,#1870,#1871,#1872,
#1873,#1874,#1875,#1876,#1877,#1878,#1879,#1880,#1881,#1882,#1883,#1884,
#1885,#1886,#1887,#1888,#1889,#1890,#1891,#1892,#1893,#1894,#1895,#1896,
#1897,#1898,#1899,#1900,#1901,#1902,#1903,#1904,#1905,#1906,#1907,#1908,
#1909,#1910,#1911,#1912,#1913,#1914,#1915,#1916,#1917,#1918,#1919,#1920,
#1921,#1922,#1923,#1924,#1925,#1926,#1927,#1928,#1929,#1930,#1931,#1932,
#1933,#1934,#1935,#1936,#1937,#1938,#1939,#1940,#1941,#1942,#1943,#1944,
#1945,#1946,#1947,#1948,#1949,#1950,#1951,#1952,#1953,#1954,#1955,#1956,
#1957,#1958,#1959,#1960),.UNSPECIFIED.,.F.,.F.,(4,3,3,3,3,3,3,3,3,3,3,3,
3,3,3,3,3,3,3,3,3,3,3,3,3,3,3,3,3,3,3,3,3,3,3,3,3,3,3,3,3,3,3,3,3,3,3,3,
3,3,3,3,3,3,3,3,3,3,3,3,3,3,3,3,3,3,3,3,3,3,3,3,3,3,3,3,3,3,3,3,3,3,3,3,
3,3,3,3,3,3,3,3,3,3,3,3,3,3,3,3,3,3,3,3,3,3,3,4),(15.5903219278356,15.6998154427427,
15.8098373812681,15.919522965221,16.0279309584636,16.0745217885945,16.1574285572365,
16.265570103224,16.3748988130534,16.4849733973395,16.5948005793845,16.7032588213264,
16.8070571978496,16.8761154817553,16.9843594934166,17.0937603356532,17.2038594883817,
17.3137323521587,17.4224945865855,17.4569422509137,17.5676878188136,17.6784333867135,
17.7881396063324,17.8982207614241,18.0078930653398,18.1070837331328,18.2168244011823,
18.3269293417326,18.4367073311109,18.4813611369721,18.5913644608607,18.701242228647,
18.7574816613335,18.8664791173428,18.9766105760365,19.0867373674954,19.1958920251406,
19.2845791351255,19.3945608429111,19.4081360524674,19.5166503630033,19.6262802240045,
19.7365062950645,19.8463996692469,19.9548081296774,20.0590469236131,20.0877931474595,
20.1958877022099,20.3052406102998,20.415494664802,20.5256149760132,20.6346138514416,
20.7102142919785,20.8203386860685,20.8915717498512,21.000746180706,21.1109622930578,
21.2211755519277,21.3305730059214,21.3616381749038,21.4715611492012,21.583803170482,
21.6960451917628,21.806165344369,21.9162468162386,22.0133185898631,22.1225852410554,
22.2328847925624,22.343152081865,22.4525248374942,22.5008939346174,22.6110721994732,
22.6652555544674,22.774112153516,22.8840165148717,22.9943834663995,23.1043500752883,
23.2127865550788,23.3057979939969,23.3174490864672,23.425538774614,23.5349373635634,
23.6453454910751,23.755661031729,23.8648202585727,23.9698992037548,24.080152244548,
24.1110192772556,24.2201082503691,24.3304408427304,24.4408626650075,24.5504875173996,
24.6226059243672,24.7327082076683,24.8430841174444,24.9170162520089,25.0272348740524,
25.1376729725273,25.2476067752652,25.2755692664887,25.3875454129852,25.4980137391189,
25.6107437957969,25.7234738524748,25.8338447463022,25.928789248454,26.0378546751569,
26.0673089099042),.UNSPECIFIED.);
#141=B_SPLINE_CURVE_WITH_KNOTS('',3,(#1967,#1968,#1969,#1970,#1971,#1972,
#1973,#1974,#1975,#1976,#1977,#1978,#1979,#1980,#1981,#1982,#1983,#1984,
#1985,#1986,#1987,#1988,#1989,#1990,#1991,#1992,#1993,#1994,#1995,#1996,
#1997,#1998,#1999,#2000,#2001,#2002,#2003,#2004,#2005,#2006,#2007,#2008,
#2009,#2010,#2011,#2012,#2013,#2014,#2015,#2016,#2017,#2018,#2019,#2020,
#2021,#2022,#2023,#2024,#2025,#2026,#2027,#2028,#2029,#2030,#2031,#2032,
#2033,#2034,#2035,#2036,#2037,#2038,#2039,#2040,#2041,#2042,#2043,#2044,
#2045,#2046,#2047,#2048,#2049,#2050,#2051,#2052,#2053,#2054,#2055,#2056,
#2057,#2058,#2059,#2060,#2061,#2062,#2063,#2064,#2065,#2066,#2067,#2068,
#2069,#2070,#2071,#2072,#2073,#2074,#2075,#2076,#2077,#2078,#2079,#2080,
#2081,#2082,#2083,#2084,#2085,#2086,#2087,#2088,#2089,#2090,#2091,#2092,
#2093,#2094,#2095,#2096,#2097,#2098,#2099,#2100,#2101,#2102,#2103,#2104,
#2105,#2106,#2107,#2108,#2109,#2110,#2111,#2112,#2113,#2114,#2115,#2116,
#2117,#2118,#2119,#2120,#2121,#2122,#2123,#2124,#2125,#2126,#2127,#2128,
#2129,#2130,#2131,#2132,#2133,#2134,#2135,#2136,#2137,#2138,#2139,#2140,
#2141,#2142,#2143,#2144,#2145,#2146,#2147,#2148,#2149,#2150,#2151,#2152,
#2153,#2154,#2155,#2156,#2157,#2158,#2159,#2160,#2161,#2162,#2163,#2164,
#2165,#2166,#2167,#2168,#2169,#2170,#2171,#2172,#2173,#2174,#2175,#2176,
#2177,#2178,#2179,#2180,#2181,#2182,#2183,#2184,#2185,#2186,#2187,#2188,
#2189,#2190,#2191,#2192,#2193,#2194,#2195,#2196,#2197,#2198,#2199,#2200,
#2201,#2202,#2203,#2204,#2205,#2206,#2207,#2208,#2209,#2210,#2211,#2212,
#2213,#2214,#2215,#2216,#2217,#2218,#2219,#2220,#2221,#2222,#2223,#2224,
#2225,#2226,#2227,#2228,#2229,#2230,#2231,#2232,#2233,#2234,#2235,#2236,
#2237,#2238,#2239,#2240,#2241,#2242,#2243,#2244,#2245,#2246,#2247,#2248,
#2249,#2250,#2251,#2252,#2253,#2254,#2255,#2256,#2257,#2258,#2259,#2260,
#2261,#2262,#2263,#2264,#2265,#2266,#2267,#2268,#2269,#2270,#2271,#2272,
#2273,#2274,#2275,#2276,#2277,#2278,#2279,#2280,#2281,#2282,#2283,#2284,
#2285,#2286,#2287,#2288),.UNSPECIFIED.,.F.,.F.,(4,3,3,3,3,3,3,3,3,3,3,3,
3,3,3,3,3,3,3,3,3,3,3,3,3,3,3,3,3,3,3,3,3,3,3,3,3,3,3,3,3,3,3,3,3,3,3,3,
3,3,3,3,3,3,3,3,3,3,3,3,3,3,3,3,3,3,3,3,3,3,3,3,3,3,3,3,3,3,3,3,3,3,3,3,
3,3,3,3,3,3,3,3,3,3,3,3,3,3,3,3,3,3,3,3,3,3,3,4),(0.,0.110904448973903,
0.222145428725671,0.33302361348995,0.37888522942459,0.490022353290276,0.601019056147902,
0.659199593313935,0.7692658544426,0.880463837704319,0.991648545705211,1.10183844386904,
1.19251289999543,1.30355682808628,1.31814702515779,1.42768503720888,1.53833225513486,
1.64955785470089,1.76043917837535,1.86981290673286,1.97684227137383,2.00535235748411,
2.11440187451292,2.22470932488642,2.3359063166705,2.44695756309922,2.55686083537453,
2.63528530800877,2.74628603353256,2.81797603181198,2.92803925197795,3.03913547055558,
3.15021867162221,3.26046582248204,3.29347611130967,3.4042190723723,3.51736879265729,
3.63051851294227,3.74146057938589,3.85234202517154,3.95141465771992,4.06144928279703,
4.17249861872794,4.28350209103082,4.39359093371592,4.44265672566289,4.55357745592724,
4.60910092387532,4.71866226844678,4.82926345823014,4.94030639704193,5.05093603963588,
5.16001593842737,5.25406875999023,5.26653488660026,5.37526982140584,5.48530870728819,
5.59633841751156,5.70726141177251,5.81700280545178,5.92371652290404,6.03452370687192,
6.06501342372559,6.17467444848257,6.28556850192113,6.39654076166415,6.50669418529019,
6.58064580997718,6.69124807595558,6.8021032623989,6.87595681732095,6.98667661189498,
7.09760496641453,7.20800901994647,7.2373227251879,7.34963751521989,7.46053208647802,
7.57355698589695,7.68658188531588,7.7973748677888,7.89374724607872,8.00327784318919,
8.11379372441615,8.22466257393955,8.33509077916133,8.4440934860951,8.49656646614642,
8.54991935036305,8.65873010859301,8.76877642406903,8.87966400958774,8.9903564992222,
9.0997445697585,9.20583901592189,9.30588269873109,9.41511493348984,9.52671275531754,
9.63755381829031,9.74953001954547,9.86150622080064,9.97196296304974,10.0826564215207,
10.1152036584196,10.2256836816389,10.3364617538674,10.4467627947541,10.516920943206,
10.5740909835564),.UNSPECIFIED.);
#142=B_SPLINE_CURVE_WITH_KNOTS('',3,(#2292,#2293,#2294,#2295,#2296,#2297),
 .UNSPECIFIED.,.F.,.F.,(4,2,4),(2.61078492250321,2.62929923164133,2.7028469836827),
 .UNSPECIFIED.);
#143=B_SPLINE_CURVE_WITH_KNOTS('',3,(#2299,#2300,#2301,#2302,#2303,#2304,
#2305,#2306,#2307,#2308,#2309,#2310),.UNSPECIFIED.,.F.,.F.,(4,2,2,2,2,4),
(0.,0.0717169885774951,0.184438555004475,0.266648968215002,0.363263569196821,
0.364796429712718),.UNSPECIFIED.);
#144=B_SPLINE_CURVE_WITH_KNOTS('',3,(#2312,#2313,#2314,#2315),
 .UNSPECIFIED.,.F.,.F.,(4,4),(-7.28932777337163,-7.19686634102296),
 .UNSPECIFIED.);
#145=B_SPLINE_CURVE_WITH_KNOTS('',3,(#2317,#2318,#2319,#2320),
 .UNSPECIFIED.,.F.,.F.,(4,4),(-7.34719710691857,-7.28932776245081),
 .UNSPECIFIED.);
#146=B_SPLINE_CURVE_WITH_KNOTS('',3,(#2322,#2323,#2324,#2325,#2326,#2327,
#2328,#2329,#2330,#2331,#2332,#2333,#2334,#2335,#2336,#2337,#2338,#2339,
#2340,#2341,#2342,#2343,#2344,#2345,#2346,#2347,#2348,#2349,#2350,#2351,
#2352,#2353,#2354,#2355,#2356,#2357,#2358,#2359,#2360,#2361,#2362,#2363,
#2364,#2365,#2366,#2367,#2368,#2369,#2370,#2371,#2372,#2373,#2374,#2375,
#2376,#2377,#2378,#2379),.UNSPECIFIED.,.F.,.F.,(4,3,3,3,3,3,3,3,3,3,3,3,
3,3,3,3,3,3,3,4),(-0.00152052606759693,0.,0.028533590563949,0.0595558438260739,
0.0922997105105041,0.128644538052538,0.146310205627993,0.173469823476165,
0.203874277577231,0.230020897870152,0.256552203838845,0.283500963870603,
0.302593166114654,0.316424229851945,0.334609868997753,0.354985140322187,
0.375603026026185,0.395484615042988,0.410865771044073,0.415152163124419),
 .UNSPECIFIED.);
#147=B_SPLINE_CURVE_WITH_KNOTS('',3,(#2380,#2381,#2382,#2383),
 .UNSPECIFIED.,.F.,.F.,(4,4),(2.53538591595105,2.61184600808943),
 .UNSPECIFIED.);
#148=B_SPLINE_CURVE_WITH_KNOTS('',3,(#2394,#2395,#2396,#2397,#2398,#2399,
#2400,#2401,#2402,#2403,#2404,#2405,#2406,#2407,#2408,#2409,#2410,#2411,
#2412,#2413,#2414,#2415,#2416,#2417,#2418,#2419,#2420,#2421,#2422,#2423,
#2424,#2425,#2426,#2427,#2428,#2429,#2430,#2431,#2432,#2433,#2434,#2435,
#2436,#2437,#2438,#2439,#2440,#2441,#2442,#2443,#2444,#2445,#2446,#2447,
#2448,#2449,#2450,#2451,#2452,#2453,#2454,#2455,#2456,#2457,#2458,#2459,
#2460,#2461,#2462,#2463,#2464,#2465,#2466,#2467,#2468,#2469,#2470,#2471,
#2472,#2473,#2474,#2475,#2476,#2477,#2478,#2479,#2480,#2481,#2482,#2483,
#2484,#2485,#2486,#2487,#2488,#2489,#2490,#2491,#2492,#2493,#2494,#2495,
#2496,#2497,#2498,#2499,#2500,#2501,#2502,#2503,#2504,#2505,#2506,#2507,
#2508,#2509,#2510,#2511,#2512,#2513,#2514,#2515,#2516,#2517,#2518,#2519,
#2520,#2521,#2522,#2523,#2524,#2525,#2526,#2527,#2528,#2529,#2530,#2531,
#2532,#2533,#2534,#2535,#2536,#2537,#2538,#2539,#2540,#2541,#2542,#2543,
#2544,#2545,#2546,#2547,#2548,#2549,#2550,#2551,#2552,#2553,#2554,#2555,
#2556,#2557,#2558,#2559,#2560,#2561,#2562,#2563,#2564,#2565,#2566,#2567,
#2568,#2569,#2570,#2571,#2572,#2573,#2574,#2575,#2576,#2577,#2578,#2579,
#2580,#2581,#2582,#2583,#2584,#2585,#2586,#2587,#2588,#2589,#2590,#2591,
#2592,#2593,#2594,#2595,#2596,#2597,#2598,#2599,#2600,#2601,#2602,#2603,
#2604,#2605,#2606,#2607,#2608,#2609,#2610,#2611,#2612,#2613,#2614,#2615,
#2616,#2617,#2618,#2619,#2620,#2621,#2622,#2623,#2624,#2625,#2626,#2627,
#2628,#2629,#2630,#2631,#2632,#2633,#2634,#2635,#2636,#2637,#2638,#2639,
#2640,#2641,#2642,#2643,#2644,#2645,#2646,#2647,#2648,#2649,#2650,#2651,
#2652,#2653,#2654,#2655,#2656,#2657,#2658,#2659,#2660,#2661,#2662,#2663,
#2664,#2665,#2666,#2667,#2668,#2669,#2670,#2671,#2672,#2673,#2674,#2675,
#2676,#2677,#2678,#2679,#2680,#2681,#2682,#2683,#2684,#2685,#2686,#2687,
#2688,#2689,#2690,#2691,#2692,#2693,#2694,#2695,#2696,#2697,#2698,#2699,
#2700,#2701,#2702,#2703,#2704,#2705,#2706,#2707,#2708,#2709,#2710,#2711,
#2712,#2713,#2714,#2715),.UNSPECIFIED.,.F.,.F.,(4,3,3,3,3,3,3,3,3,3,3,3,
3,3,3,3,3,3,3,3,3,3,3,3,3,3,3,3,3,3,3,3,3,3,3,3,3,3,3,3,3,3,3,3,3,3,3,3,
3,3,3,3,3,3,3,3,3,3,3,3,3,3,3,3,3,3,3,3,3,3,3,3,3,3,3,3,3,3,3,3,3,3,3,3,
3,3,3,3,3,3,3,3,3,3,3,3,3,3,3,3,3,3,3,3,3,3,3,4),(10.5740909835564,10.6847005981666,
10.7954371428842,10.9055667945581,10.9242921090585,11.0349472064983,11.145401071445,
11.1720831615029,11.281575567139,11.3943880611634,11.5050741539988,11.6189498486177,
11.7328255432367,11.8269928542114,11.9358687954404,12.0459076716069,12.1566350417698,
12.2670798780147,12.3761026634915,12.4816500000041,12.540587265204,12.6493678203288,
12.7593265225962,12.8700179477196,12.9804940388072,13.0898346622329,13.1360545777029,
13.2465663498834,13.3482626283577,13.4587486128374,13.5693575132027,13.6797820397396,
13.7902065662765,13.9004277231792,14.0109935717712,14.1212211696453,14.1557904714897,
14.2662563056566,14.3765962651275,14.4441059448374,14.553553340095,14.6640885647843,
14.7745984208487,14.8841365161577,14.9628495664529,15.0732343214673,15.0977526926397,
15.2066821181387,15.3166978783556,15.4272469573274,15.5374274998518,15.6460738879887,
15.751146789076,15.7691305587121,15.8774380813839,15.9870228500275,16.0975440638202,
16.2079426250795,16.3171989706247,16.4042882136752,16.5146101401042,16.575137377979,
16.6844792235203,16.7948976911643,16.9053240916299,17.0149182851737,17.0571769460999,
17.1672576491862,17.2776008821806,17.3810812847338,17.491339031299,17.6015608648216,
17.7098129661441,17.8192083308208,17.929587794987,18.0399134432608,18.1493484350218,
18.1866422341886,18.2969016744314,18.3621962537304,18.47112921684,18.5810836362358,
18.6914516783972,18.8013985489287,18.9098335217781,18.9915008901318,19.0143267889084,
19.1224648270516,19.2318844277395,19.3422496988768,19.4524835461769,19.5615070779113,
19.6662045518517,19.776332495779,19.7958316002849,19.9047622435993,20.0149721006791,
20.1252820947694,20.2347822752707,20.3178295228561,20.4277665035781,20.5379506275981,
20.6001681718252,20.7101992384843,20.8204607747069,20.9302097834437,20.9692016823375,
21.0824503902304),.UNSPECIFIED.);
#149=B_SPLINE_CURVE_WITH_KNOTS('',3,(#2716,#2717,#2718,#2719,#2720,#2721,
#2722,#2723,#2724,#2725,#2726,#2727,#2728,#2729,#2730,#2731,#2732,#2733,
#2734,#2735,#2736,#2737,#2738,#2739,#2740,#2741,#2742,#2743,#2744,#2745,
#2746,#2747,#2748,#2749,#2750,#2751,#2752,#2753,#2754,#2755,#2756,#2757,
#2758,#2759,#2760,#2761,#2762,#2763,#2764,#2765,#2766,#2767,#2768,#2769,
#2770,#2771,#2772,#2773,#2774,#2775,#2776,#2777,#2778,#2779,#2780,#2781,
#2782,#2783,#2784,#2785,#2786,#2787,#2788,#2789,#2790,#2791,#2792,#2793,
#2794,#2795,#2796,#2797,#2798,#2799,#2800,#2801,#2802,#2803,#2804,#2805,
#2806,#2807,#2808,#2809,#2810,#2811,#2812,#2813,#2814,#2815,#2816,#2817,
#2818,#2819,#2820,#2821,#2822,#2823,#2824,#2825,#2826,#2827,#2828,#2829,
#2830,#2831,#2832,#2833,#2834,#2835,#2836,#2837,#2838,#2839,#2840,#2841,
#2842,#2843,#2844,#2845,#2846,#2847,#2848,#2849,#2850,#2851,#2852,#2853,
#2854,#2855,#2856,#2857,#2858,#2859,#2860,#2861,#2862,#2863,#2864,#2865,
#2866,#2867,#2868,#2869,#2870,#2871,#2872,#2873,#2874,#2875,#2876,#2877,
#2878,#2879,#2880,#2881,#2882,#2883,#2884,#2885,#2886,#2887,#2888,#2889,
#2890,#2891,#2892,#2893,#2894,#2895,#2896,#2897,#2898,#2899,#2900,#2901,
#2902,#2903,#2904,#2905,#2906,#2907,#2908,#2909,#2910,#2911,#2912,#2913,
#2914,#2915,#2916,#2917,#2918,#2919,#2920,#2921,#2922,#2923,#2924,#2925,
#2926,#2927,#2928,#2929,#2930,#2931,#2932,#2933,#2934,#2935,#2936,#2937,
#2938,#2939,#2940,#2941,#2942,#2943,#2944,#2945,#2946,#2947,#2948,#2949,
#2950,#2951,#2952,#2953,#2954,#2955,#2956,#2957,#2958,#2959,#2960,#2961,
#2962,#2963,#2964,#2965,#2966,#2967,#2968,#2969,#2970,#2971,#2972,#2973,
#2974,#2975,#2976,#2977,#2978,#2979,#2980,#2981,#2982,#2983,#2984,#2985,
#2986,#2987,#2988,#2989,#2990,#2991,#2992,#2993,#2994,#2995,#2996,#2997,
#2998,#2999,#3000,#3001,#3002,#3003,#3004,#3005,#3006,#3007,#3008,#3009,
#3010,#3011,#3012,#3013,#3014,#3015,#3016,#3017,#3018,#3019,#3020,#3021,
#3022,#3023,#3024,#3025,#3026,#3027,#3028,#3029,#3030,#3031,#3032,#3033,
#3034),.UNSPECIFIED.,.F.,.F.,(4,3,3,3,3,3,3,3,3,3,3,3,3,3,3,3,3,3,3,3,3,
3,3,3,3,3,3,3,3,3,3,3,3,3,3,3,3,3,3,3,3,3,3,3,3,3,3,3,3,3,3,3,3,3,3,3,3,
3,3,3,3,3,3,3,3,3,3,3,3,3,3,3,3,3,3,3,3,3,3,3,3,3,3,3,3,3,3,3,3,3,3,3,3,
3,3,3,3,3,3,3,3,3,3,3,3,3,4),(26.0673089099042,26.1829994380394,26.2934305949803,
26.4032923108325,26.5117114857202,26.530071022445,26.5822658887506,26.6907463706517,
26.8004714479001,26.9110620391497,27.0214731343088,27.1306034300162,27.2359992060221,
27.3367839821107,27.4457629611704,27.5568195256456,27.6674303331652,27.7787097761181,
27.8899892190711,28.0002678003958,28.11080319753,28.1442823495878,28.2545812806196,
28.3651888852398,28.4753399462965,28.544235946862,28.6544763301579,28.7651030838881,
28.8753781990794,28.9523268146727,29.0628714125814,29.1732329924048,29.1987394085247,
29.3081625087205,29.4212707244648,29.5319272393184,29.646261305508,29.7605953716976,
29.8534996233576,29.9623611870374,30.0723988998424,30.1831546053298,30.2936446110367,
30.4027337044089,30.5085166108305,30.5688739301216,30.6777196362279,30.7877508087378,
30.8985317774717,31.009109080046,31.1185685232665,31.1637903905885,31.2744567694029,
31.3778516032679,31.4882189480648,31.5989770469048,31.7093410657976,31.8193209824555,
31.9297460218518,32.0405309391863,32.1509953460939,32.1874608686373,32.2981363430499,
32.4087054076814,32.4751084064374,32.5848049892258,32.6956192353839,32.8064244564247,
32.9162729388649,32.9973794165521,33.1080487713,33.1311526827258,33.2403872460494,
33.3507242021466,33.461626580115,33.572177177492,33.6812104103818,33.7874538317022,
33.807297239131,33.9159826912042,34.0259559665151,34.136887626111,34.2477099136315,
34.3574086487019,34.4440118739414,34.554810747873,34.6177322181245,34.7275330561759,
34.8384211331901,34.9493268588893,35.0594173541607,35.1008268302154,35.211434043552,
35.3223263305367,35.4288841829748,35.53967162073,35.6504373518923,35.7578987214979,
35.8685376832732,35.9792717422774,36.0891576811074,36.183759692139,36.2393132177848,
36.3492328687698,36.4597956893276,36.5704908913637,36.6097296216063),
 .UNSPECIFIED.);
#150=B_SPLINE_CURVE_WITH_KNOTS('',3,(#3039,#3040,#3041,#3042),
 .UNSPECIFIED.,.F.,.F.,(4,4),(3.05571571681131,3.19527969064946),
 .UNSPECIFIED.);
#151=B_SPLINE_CURVE_WITH_KNOTS('',3,(#3043,#3044,#3045,#3046),
 .UNSPECIFIED.,.F.,.F.,(4,4),(-3.08790561653012,-3.08218100759928),
 .UNSPECIFIED.);
#152=B_SPLINE_CURVE_WITH_KNOTS('',3,(#3294,#3295,#3296,#3297),
 .UNSPECIFIED.,.F.,.F.,(4,4),(0.,0.00377574012873749),.UNSPECIFIED.);
#153=B_SPLINE_CURVE_WITH_KNOTS('',3,(#3299,#3300,#3301,#3302,#3303,#3304,
#3305,#3306,#3307,#3308,#3309,#3310,#3311,#3312,#3313,#3314,#3315,#3316,
#3317,#3318,#3319,#3320,#3321,#3322,#3323,#3324,#3325,#3326,#3327,#3328,
#3329,#3330,#3331,#3332,#3333,#3334,#3335,#3336,#3337,#3338,#3339,#3340,
#3341,#3342,#3343,#3344,#3345,#3346,#3347),.UNSPECIFIED.,.F.,.F.,(4,1,1,
1,1,1,1,1,1,1,1,1,1,1,1,1,1,1,1,1,1,1,1,1,1,1,1,1,1,1,1,1,1,1,1,1,1,1,1,
1,1,1,1,1,1,1,4),(0.0719629274510161,0.554068949876396,1.03617497230178,
1.51828099472715,2.00038701715253,2.48249303957791,2.96459906200329,3.44670508442867,
3.92881110685405,4.41091712927943,4.89302315170481,5.37512917413019,5.85723519655557,
6.33934121898095,6.82144724140633,7.30355326383171,7.78565928625709,8.26776530868247,
8.74987133110785,9.23197735353322,9.71408337595861,10.196189398384,10.6782954208094,
11.1604014432347,11.6425074656601,12.1246134880855,12.6067195105109,13.0888255329363,
13.5709315553616,14.053037577787,14.5351436002124,15.0172496226378,15.4993556450632,
15.9814616674885,16.4635676899139,16.9456737123393,17.4277797347647,17.9098857571901,
18.3919917796154,18.8740978020408,19.3562038244662,19.8383098468916,20.3204158693169,
20.8025218917423,21.2846279141677,21.7667339365931,21.9794505268059),
 .UNSPECIFIED.);
#154=B_SPLINE_CURVE_WITH_KNOTS('',3,(#3348,#3349,#3350,#3351,#3352),
 .UNSPECIFIED.,.F.,.F.,(4,1,4),(1.83259851242396,2.3705872713266,3.08790561653012),
 .UNSPECIFIED.);
#155=B_SPLINE_CURVE_WITH_KNOTS('',3,(#3353,#3354,#3355,#3356,#3357,#3358,
#3359),.UNSPECIFIED.,.F.,.F.,(4,1,1,1,4),(-0.195944809937793,-0.178786225047028,
-0.161627640156262,-0.127310470374731,-0.0615907424075231),
 .UNSPECIFIED.);
#156=B_SPLINE_CURVE_WITH_KNOTS('',3,(#3605,#3606,#3607,#3608,#3609,#3610,
#3611),.UNSPECIFIED.,.F.,.F.,(4,1,1,1,4),(0.0610784628890011,0.127602996590906,
0.161943757855982,0.17911413848852,0.196284519121058),.UNSPECIFIED.);
#157=B_SPLINE_CURVE_WITH_KNOTS('',3,(#3612,#3613,#3614,#3615,#3616),
 .UNSPECIFIED.,.F.,.F.,(4,1,4),(-3.19527969064946,-2.61247711333251,-1.83540701024323),
 .UNSPECIFIED.);
#158=B_SPLINE_CURVE_WITH_KNOTS('',3,(#3675,#3676,#3677,#3678,#3679,#3680,
#3681,#3682,#3683,#3684,#3685,#3686,#3687,#3688,#3689,#3690,#3691,#3692,
#3693,#3694,#3695,#3696),.UNSPECIFIED.,.F.,.F.,(4,3,3,3,3,3,3,4),(-0.284495567003641,
-0.147226887858415,-0.00995820871318603,0.0586761308594283,0.127310470432043,
0.16162764021835,0.178786225111503,0.19594481000387),.UNSPECIFIED.);
#159=B_SPLINE_CURVE_WITH_KNOTS('',3,(#3719,#3720,#3721,#3722,#3723,#3724,
#3725,#3726,#3727),.UNSPECIFIED.,.F.,.F.,(4,1,1,1,1,1,4),(-0.196284519121058,
-0.17911413848852,-0.161943757855982,-0.127602996590906,-0.058921474060754,
0.0784415709995503,0.284486138590007),.UNSPECIFIED.);
#160=B_SPLINE_CURVE_WITH_KNOTS('',3,(#3728,#3729,#3730,#3731),
 .UNSPECIFIED.,.F.,.F.,(4,4),(-0.00377573991168247,1.96577665236466E-16),
 .UNSPECIFIED.);
#161=B_SPLINE_CURVE_WITH_KNOTS('',3,(#3869,#3870,#3871,#3872,#3873,#3874,
#3875,#3876,#3877,#3878,#3879,#3880,#3881,#3882,#3883,#3884,#3885),
 .UNSPECIFIED.,.F.,.F.,(4,1,1,1,1,1,1,1,1,1,1,1,1,1,4),(-10.4961836062682,
-9.76537161200247,-9.01564186930665,-8.26591212661083,-7.51618238391501,
-6.76645264121919,-6.20415533419732,-6.01672289852337,-4.51726341313173,
-4.01744358466785,-3.01780392774009,-2.26807418504427,-1.51834444234845,
-0.768614699652627,-0.0189174415012736),.UNSPECIFIED.);
#162=B_SPLINE_CURVE_WITH_KNOTS('',3,(#3886,#3887,#3888,#3889,#3890,#3891,
#3892),.UNSPECIFIED.,.F.,.F.,(4,1,1,1,4),(-2.42864388020584,-1.74422488410187,
-1.05031266905021,-0.529878507761475,-0.0094933827816357),.UNSPECIFIED.);
#163=B_SPLINE_CURVE_WITH_KNOTS('',3,(#3944,#3945,#3946,#3947,#3948,#3949,
#3950),.UNSPECIFIED.,.F.,.F.,(4,1,1,1,4),(0.00946021908790495,0.529878507761475,
1.05031266905021,1.74422488410187,2.43813709915352),.UNSPECIFIED.);
#164=B_SPLINE_CURVE_WITH_KNOTS('',3,(#3952,#3953,#3954,#3955,#3956,#3957,
#3958,#3959,#3960,#3961,#3962,#3963,#3964,#3965,#3966,#3967,#3968,#3969,
#3970,#3971,#3972,#3973,#3974,#3975,#3976,#3977,#3978,#3979),
 .UNSPECIFIED.,.F.,.F.,(4,3,3,3,3,3,3,3,3,4),(0.,0.00199605589485761,0.00632981421222607,
0.00675690653791465,0.00836638098219657,0.00859642816684269,0.00873376978855637,
0.00878288600946333,0.00881554969308153,0.00881890715991546),
 .UNSPECIFIED.);
#165=B_SPLINE_CURVE_WITH_KNOTS('',3,(#3980,#3981,#3982,#3983,#3984,#3985,
#3986,#3987,#3988,#3989,#3990,#3991,#3992,#3993,#3994,#3995,#3996,#3997,
#3998,#3999,#4000,#4001,#4002,#4003,#4004,#4005,#4006,#4007,#4008,#4009,
#4010),.UNSPECIFIED.,.F.,.F.,(4,3,3,3,3,3,3,3,3,3,4),(-0.000256449697550324,
0.,0.0107193750496886,0.0119173022375472,0.0135651716281691,0.0240907461845161,
0.0273877011707427,0.0381241981877445,0.0403466279256772,0.051084851071475,
0.055090492571633),.UNSPECIFIED.);
#166=B_SPLINE_CURVE_WITH_KNOTS('',3,(#4011,#4012,#4013,#4014,#4015,#4016,
#4017,#4018,#4019,#4020,#4021,#4022,#4023,#4024,#4025,#4026,#4027,#4028,
#4029,#4030,#4031,#4032,#4033,#4034,#4035,#4036,#4037,#4038,#4039,#4040,
#4041,#4042,#4043,#4044,#4045,#4046,#4047,#4048,#4049,#4050,#4051,#4052,
#4053,#4054,#4055,#4056,#4057,#4058,#4059,#4060,#4061,#4062,#4063,#4064,
#4065,#4066,#4067,#4068,#4069,#4070,#4071,#4072,#4073,#4074,#4075,#4076,
#4077),.UNSPECIFIED.,.F.,.F.,(4,3,3,3,3,3,3,3,3,3,3,3,3,3,3,3,3,3,3,3,3,
3,4),(0.,0.0106067183276902,0.0214167039922604,0.0292984131745253,0.0402838933463023,
0.0512693735180794,0.0585968061157175,0.0692880686682853,0.0800856887523563,
0.0878951691000375,0.0986996612082705,0.102522606745258,0.113300857834301,
0.117193502234952,0.12792188043166,0.138661189820993,0.140977877820602,
0.146491813205814,0.15724888623626,0.162498300086645,0.173228056386699,
0.178504764935657,0.179341967330907),.UNSPECIFIED.);
#167=B_SPLINE_CURVE_WITH_KNOTS('',3,(#4198,#4199,#4200,#4201,#4202,#4203,
#4204,#4205,#4206,#4207,#4208,#4209,#4210,#4211,#4212,#4213,#4214),
 .UNSPECIFIED.,.F.,.F.,(4,1,1,1,1,1,1,1,1,1,1,1,1,1,4),(0.018884956956807,
0.768614699652627,1.51834444234845,2.26807418504427,3.01780392774009,4.01744358466785,
4.51726341313173,6.01672289852337,6.20415533419732,6.76645264121919,7.51618238391501,
8.26591212661083,9.01564186930665,9.76537161200247,10.5151013546983),
 .UNSPECIFIED.);
#168=B_SPLINE_CURVE_WITH_KNOTS('',3,(#4215,#4216,#4217,#4218,#4219,#4220,
#4221,#4222,#4223,#4224,#4225,#4226,#4227,#4228,#4229,#4230,#4231,#4232,
#4233,#4234,#4235,#4236),.UNSPECIFIED.,.F.,.F.,(4,3,3,3,3,3,3,4),(0.,0.00593898998625753,
0.0108127395138584,0.0173484873731394,0.0196164842823837,0.0202160753217139,
0.020560172206774,0.0207881423638053),.UNSPECIFIED.);
#169=B_SPLINE_CURVE_WITH_KNOTS('',3,(#4713,#4714,#4715,#4716,#4717,#4718,
#4719,#4720,#4721,#4722,#4723,#4724,#4725,#4726,#4727,#4728),
 .UNSPECIFIED.,.F.,.F.,(4,3,3,3,3,4),(-6.32310609163009,-5.86698254546378,
-5.34770511135925,-4.61293714645098,-3.85838280909711,-3.16264048045977),
 .UNSPECIFIED.);
#170=B_SPLINE_CURVE_WITH_KNOTS('',3,(#4730,#4731,#4732,#4733,#4734,#4735,
#4736,#4737,#4738,#4739,#4740,#4741,#4742,#4743,#4744,#4745),
 .UNSPECIFIED.,.F.,.F.,(4,3,3,3,3,4),(-3.16264048045977,-3.08914875434871,
-2.30760309088764,-1.52604009412243,-0.752949420833071,2.22044604925031E-16),
 .UNSPECIFIED.);
#171=B_SPLINE_CURVE_WITH_KNOTS('',3,(#4746,#4747,#4748,#4749,#4750,#4751,
#4752,#4753,#4754,#4755,#4756,#4757,#4758,#4759,#4760,#4761,#4762,#4763,
#4764,#4765,#4766,#4767,#4768,#4769,#4770,#4771,#4772,#4773,#4774,#4775,
#4776,#4777,#4778,#4779,#4780,#4781,#4782,#4783,#4784,#4785,#4786,#4787,
#4788,#4789,#4790,#4791,#4792,#4793,#4794,#4795,#4796,#4797,#4798,#4799,
#4800,#4801,#4802,#4803,#4804,#4805,#4806,#4807,#4808,#4809,#4810,#4811,
#4812,#4813,#4814,#4815,#4816,#4817,#4818,#4819,#4820,#4821,#4822,#4823,
#4824,#4825,#4826,#4827,#4828,#4829,#4830,#4831,#4832,#4833,#4834,#4835,
#4836,#4837,#4838,#4839,#4840,#4841,#4842,#4843,#4844,#4845,#4846,#4847,
#4848,#4849,#4850,#4851,#4852,#4853,#4854,#4855,#4856,#4857,#4858,#4859,
#4860,#4861,#4862,#4863,#4864,#4865,#4866,#4867,#4868,#4869,#4870,#4871,
#4872,#4873,#4874,#4875,#4876,#4877,#4878,#4879,#4880,#4881,#4882,#4883,
#4884,#4885,#4886,#4887,#4888,#4889,#4890,#4891,#4892,#4893,#4894,#4895,
#4896,#4897,#4898,#4899,#4900,#4901,#4902,#4903,#4904,#4905,#4906,#4907,
#4908,#4909,#4910,#4911,#4912,#4913,#4914,#4915,#4916,#4917,#4918,#4919,
#4920,#4921,#4922,#4923,#4924,#4925,#4926,#4927,#4928,#4929,#4930,#4931,
#4932,#4933,#4934,#4935,#4936,#4937,#4938,#4939,#4940,#4941,#4942,#4943,
#4944),.UNSPECIFIED.,.F.,.F.,(4,3,3,3,3,3,3,3,3,3,3,3,3,3,3,3,3,3,3,3,3,
3,3,3,3,3,3,3,3,3,3,3,3,3,3,3,3,3,3,3,3,3,3,3,3,3,3,3,3,3,3,3,3,3,3,3,3,
3,3,3,3,3,3,3,3,3,4),(19.7152260924337,20.3751714295113,21.3479593311001,
22.320747232689,23.2935351342779,24.2663230358667,25.2391109374556,26.2118988390444,
27.1846867406333,28.1574746422221,29.130262543811,30.1030504453999,31.0758383469887,
32.0486262485776,33.0214141501664,33.9942020517553,34.9669899533442,35.939777854933,
36.9125657565219,37.8853536581107,38.8581415596996,39.8309294612885,40.8037173628773,
41.7765052644662,42.749293166055,43.7220810676439,44.6948689692328,45.6676568708216,
46.6404447724105,47.6132326739993,48.5860205755882,49.558808477177,50.5315963787659,
51.5043842803548,52.4771721819437,53.4499600835325,54.4227479851213,55.3955358867102,
56.3683237882991,57.3411116898879,58.3138995914768,59.2866874930656,60.2594753946545,
61.2322632962434,62.2050511978322,63.1778390994211,64.15062700101,65.1234149025988,
66.0962028041877,67.0689907057765,68.0417786073654,69.0145665089543,69.9873544105431,
70.960142312132,71.9329302137208,72.9057181153097,73.8785060168986,74.8512939184874,
75.8240818200763,76.7968697216651,77.769657623254,78.7424455248429,79.7152334264317,
80.6880213280206,81.6608092296094,82.6335971311983,83.6063850327866),
 .UNSPECIFIED.);
#172=B_SPLINE_CURVE_WITH_KNOTS('',3,(#4945,#4946,#4947,#4948,#4949,#4950,
#4951,#4952,#4953,#4954,#4955,#4956,#4957,#4958,#4959,#4960,#4961,#4962,
#4963,#4964,#4965,#4966,#4967,#4968,#4969,#4970,#4971,#4972,#4973,#4974,
#4975,#4976,#4977,#4978,#4979,#4980,#4981,#4982,#4983,#4984,#4985,#4986,
#4987,#4988,#4989,#4990,#4991,#4992,#4993,#4994,#4995,#4996,#4997,#4998,
#4999,#5000,#5001,#5002,#5003,#5004,#5005,#5006,#5007,#5008,#5009,#5010,
#5011,#5012,#5013,#5014,#5015,#5016,#5017,#5018,#5019,#5020,#5021,#5022,
#5023,#5024,#5025,#5026,#5027,#5028,#5029,#5030,#5031,#5032,#5033,#5034,
#5035,#5036,#5037,#5038,#5039,#5040,#5041,#5042,#5043,#5044,#5045,#5046,
#5047,#5048,#5049,#5050,#5051,#5052,#5053,#5054,#5055,#5056,#5057,#5058,
#5059,#5060,#5061,#5062,#5063,#5064,#5065,#5066,#5067,#5068,#5069,#5070,
#5071,#5072,#5073,#5074,#5075,#5076,#5077,#5078,#5079,#5080,#5081,#5082,
#5083,#5084,#5085,#5086,#5087,#5088,#5089,#5090,#5091,#5092,#5093,#5094,
#5095,#5096,#5097,#5098,#5099,#5100,#5101,#5102,#5103,#5104,#5105,#5106,
#5107,#5108,#5109,#5110,#5111,#5112,#5113,#5114,#5115,#5116,#5117,#5118,
#5119,#5120,#5121,#5122,#5123,#5124,#5125,#5126,#5127,#5128,#5129,#5130,
#5131,#5132,#5133,#5134,#5135,#5136,#5137,#5138,#5139,#5140,#5141,#5142,
#5143,#5144,#5145,#5146,#5147,#5148,#5149,#5150,#5151,#5152,#5153,#5154,
#5155),.UNSPECIFIED.,.F.,.F.,(4,3,3,3,3,3,3,3,3,3,3,3,3,3,3,3,3,3,3,3,3,
3,3,3,3,3,3,3,3,3,3,3,3,3,3,3,3,3,3,3,3,3,3,3,3,3,3,3,3,3,3,3,3,3,3,3,3,
3,3,3,3,3,3,3,3,3,3,3,3,3,4),(71.4890715653831,72.0511074580203,73.023974574377,
73.9968416907337,74.9697088070904,75.9425759234471,76.9154430398038,77.8883101561605,
78.8611772725172,79.8340443888739,80.8069115052306,81.7797786215872,82.7526457379439,
83.7255128543006,84.6983799706573,85.671247087014,86.6441142033707,87.6169813197274,
88.5898484360841,89.5627155524408,90.5355826687975,91.5084497851542,92.4813169015109,
93.4541840178675,94.4270511342242,95.3999182505809,96.3727853669376,97.3456524832943,
98.318519599651,99.2913867160077,100.264253832364,101.237120948721,102.209988065078,
103.182855181434,104.155722297791,105.128589414148,106.101456530505,107.074323646861,
108.047190763218,109.020057879575,109.992924995931,110.965792112288,111.938659228645,
112.911526345001,113.884393461358,114.857260577715,115.830127694071,116.802994810428,
117.775861926785,118.748729043142,119.721596159498,120.694463275855,121.667330392212,
122.640197508568,123.613064624925,124.585931741282,125.558798857638,126.531665973995,
127.504533090352,128.477400206708,129.450267323065,130.423134439422,131.396001555779,
132.368868672135,133.341735788492,134.314602904849,135.287470021205,136.260337137562,
137.233204253919,138.206071370275,139.16964125496),.UNSPECIFIED.);
#173=B_SPLINE_CURVE_WITH_KNOTS('',3,(#5532,#5533,#5534,#5535,#5536,#5537,
#5538,#5539,#5540,#5541,#5542,#5543,#5544,#5545,#5546,#5547),
 .UNSPECIFIED.,.F.,.F.,(4,3,3,3,3,4),(-3.33658600359424,-2.84111411479529,
-2.17756431515054,-1.48317770395856,-0.758265368492167,-0.524622525151951),
 .UNSPECIFIED.);
#174=B_SPLINE_CURVE_WITH_KNOTS('',3,(#5548,#5549,#5550,#5551,#5552,#5553,
#5554,#5555,#5556,#5557,#5558,#5559,#5560,#5561,#5562,#5563,#5564,#5565,
#5566),.UNSPECIFIED.,.F.,.F.,(4,3,3,3,3,3,4),(-0.524622525151951,-5.55111512312578E-16,
0.449240854504615,0.893628158009139,1.71207377940215,2.56103421468922,2.60440050708431),
 .UNSPECIFIED.);
#175=B_SPLINE_CURVE_WITH_KNOTS('',3,(#5610,#5611,#5612,#5613,#5614,#5615,
#5616,#5617,#5618,#5619,#5620,#5621,#5622,#5623,#5624,#5625,#5626,#5627,
#5628,#5629,#5630,#5631,#5632,#5633,#5634,#5635,#5636,#5637),
 .UNSPECIFIED.,.F.,.F.,(4,3,3,3,3,3,3,3,3,4),(0.,0.752949420833071,1.52604009412243,
2.30760309088764,3.08914875434871,3.85838280909711,4.61293714645098,5.34770511135924,
5.86698254546377,6.32310609163009),.UNSPECIFIED.);
#176=B_SPLINE_CURVE_WITH_KNOTS('',3,(#5685,#5686,#5687,#5688,#5689,#5690,
#5691,#5692,#5693,#5694,#5695,#5696,#5697,#5698,#5699,#5700,#5701,#5702,
#5703,#5704,#5705,#5706,#5707,#5708,#5709,#5710,#5711,#5712,#5713,#5714,
#5715),.UNSPECIFIED.,.F.,.F.,(4,3,3,3,3,3,3,3,3,3,4),(-2.60440050708431,
-2.56103421468922,-1.71207377940215,-0.89362815800914,-0.449240854504616,
4.44089209850063E-16,0.758265368492167,1.48317770395856,2.17756431515054,
2.84111411479529,3.33658600359424),.UNSPECIFIED.);
#177=LINE('',#643,#188);
#178=LINE('',#816,#189);
#179=LINE('',#989,#190);
#180=LINE('',#1319,#191);
#181=LINE('',#1965,#192);
#182=LINE('',#2290,#193);
#183=LINE('',#3637,#194);
#184=LINE('',#5608,#195);
#185=LINE('',#5638,#196);
#186=LINE('',#5722,#197);
#187=LINE('',#5737,#198);
#188=VECTOR('',#557,16.129);
#189=VECTOR('',#558,10.);
#190=VECTOR('',#559,16.129);
#191=VECTOR('',#564,16.129);
#192=VECTOR('',#569,16.129);
#193=VECTOR('',#570,16.129);
#194=VECTOR('',#591,10.);
#195=VECTOR('',#602,10.);
#196=VECTOR('',#603,10.);
#197=VECTOR('',#612,21.738);
#198=VECTOR('',#635,12.6157654699692);
#199=VERTEX_POINT('',#641);
#200=VERTEX_POINT('',#642);
#201=VERTEX_POINT('',#644);
#202=VERTEX_POINT('',#802);
#203=VERTEX_POINT('',#815);
#204=VERTEX_POINT('',#817);
#205=VERTEX_POINT('',#830);
#206=VERTEX_POINT('',#988);
#207=VERTEX_POINT('',#1317);
#208=VERTEX_POINT('',#1318);
#209=VERTEX_POINT('',#1962);
#210=VERTEX_POINT('',#1964);
#211=VERTEX_POINT('',#1966);
#212=VERTEX_POINT('',#2289);
#213=VERTEX_POINT('',#2291);
#214=VERTEX_POINT('',#2298);
#215=VERTEX_POINT('',#2311);
#216=VERTEX_POINT('',#2316);
#217=VERTEX_POINT('',#2321);
#218=VERTEX_POINT('',#2385);
#219=VERTEX_POINT('',#2387);
#220=VERTEX_POINT('',#2391);
#221=VERTEX_POINT('',#3038);
#222=VERTEX_POINT('',#3292);
#223=VERTEX_POINT('',#3293);
#224=VERTEX_POINT('',#3298);
#225=VERTEX_POINT('',#3674);
#226=VERTEX_POINT('',#3718);
#227=VERTEX_POINT('',#3865);
#228=VERTEX_POINT('',#3867);
#229=VERTEX_POINT('',#3868);
#230=VERTEX_POINT('',#3942);
#231=VERTEX_POINT('',#3943);
#232=VERTEX_POINT('',#3951);
#233=VERTEX_POINT('',#4197);
#234=VERTEX_POINT('',#4711);
#235=VERTEX_POINT('',#4712);
#236=VERTEX_POINT('',#4729);
#237=VERTEX_POINT('',#5531);
#238=VERTEX_POINT('',#5607);
#239=VERTEX_POINT('',#5609);
#240=VERTEX_POINT('',#5717);
#241=VERTEX_POINT('',#5721);
#242=VERTEX_POINT('',#5725);
#243=VERTEX_POINT('',#5730);
#244=VERTEX_POINT('',#5733);
#245=EDGE_CURVE('',#199,#200,#177,.T.);
#246=EDGE_CURVE('',#200,#201,#134,.T.);
#247=EDGE_CURVE('',#202,#201,#135,.F.);
#248=EDGE_CURVE('',#202,#203,#178,.T.);
#249=EDGE_CURVE('',#204,#203,#136,.F.);
#250=EDGE_CURVE('',#204,#205,#137,.T.);
#251=EDGE_CURVE('',#205,#206,#179,.T.);
#252=EDGE_CURVE('',#206,#206,#115,.T.);
#253=EDGE_CURVE('',#205,#199,#138,.T.);
#254=EDGE_CURVE('',#207,#208,#180,.T.);
#255=EDGE_CURVE('',#208,#200,#139,.T.);
#256=EDGE_CURVE('',#199,#207,#140,.T.);
#257=EDGE_CURVE('',#209,#209,#116,.T.);
#258=EDGE_CURVE('',#209,#210,#181,.T.);
#259=EDGE_CURVE('',#210,#211,#141,.T.);
#260=EDGE_CURVE('',#212,#211,#182,.T.);
#261=EDGE_CURVE('',#212,#213,#142,.T.);
#262=EDGE_CURVE('',#214,#213,#143,.F.);
#263=EDGE_CURVE('',#215,#214,#144,.T.);
#264=EDGE_CURVE('',#216,#215,#145,.T.);
#265=EDGE_CURVE('',#217,#216,#146,.F.);
#266=EDGE_CURVE('',#217,#210,#147,.T.);
#267=EDGE_CURVE('',#218,#218,#117,.T.);
#268=EDGE_CURVE('',#218,#219,#118,.T.);
#269=EDGE_CURVE('',#219,#219,#119,.T.);
#270=EDGE_CURVE('',#220,#220,#120,.T.);
#271=EDGE_CURVE('',#211,#208,#148,.T.);
#272=EDGE_CURVE('',#207,#212,#149,.T.);
#273=EDGE_CURVE('',#220,#209,#121,.T.);
#274=EDGE_CURVE('',#203,#221,#150,.T.);
#275=EDGE_CURVE('',#221,#202,#151,.T.);
#276=EDGE_CURVE('',#222,#223,#152,.T.);
#277=EDGE_CURVE('',#224,#222,#153,.T.);
#278=EDGE_CURVE('',#201,#224,#154,.T.);
#279=EDGE_CURVE('',#223,#217,#155,.T.);
#280=EDGE_CURVE('',#213,#222,#156,.T.);
#281=EDGE_CURVE('',#224,#204,#157,.T.);
#282=EDGE_CURVE('',#221,#224,#183,.T.);
#283=EDGE_CURVE('',#216,#225,#158,.T.);
#284=EDGE_CURVE('',#215,#225,#122,.T.);
#285=EDGE_CURVE('',#226,#214,#159,.T.);
#286=EDGE_CURVE('',#225,#226,#160,.T.);
#287=EDGE_CURVE('',#226,#222,#123,.T.);
#288=EDGE_CURVE('',#225,#223,#124,.T.);
#289=EDGE_CURVE('',#227,#227,#125,.T.);
#290=EDGE_CURVE('',#228,#229,#161,.T.);
#291=EDGE_CURVE('',#229,#228,#162,.T.);
#292=EDGE_CURVE('',#230,#231,#163,.T.);
#293=EDGE_CURVE('',#231,#232,#164,.T.);
#294=EDGE_CURVE('',#229,#232,#165,.T.);
#295=EDGE_CURVE('',#230,#228,#166,.T.);
#296=EDGE_CURVE('',#232,#233,#167,.T.);
#297=EDGE_CURVE('',#233,#230,#168,.T.);
#298=EDGE_CURVE('',#234,#235,#169,.T.);
#299=EDGE_CURVE('',#235,#236,#170,.T.);
#300=EDGE_CURVE('',#233,#236,#171,.T.);
#301=EDGE_CURVE('',#234,#231,#172,.T.);
#302=EDGE_CURVE('',#236,#237,#173,.T.);
#303=EDGE_CURVE('',#237,#234,#174,.T.);
#304=EDGE_CURVE('',#234,#238,#184,.T.);
#305=EDGE_CURVE('',#239,#238,#175,.T.);
#306=EDGE_CURVE('',#236,#239,#185,.T.);
#307=EDGE_CURVE('',#238,#239,#176,.T.);
#308=EDGE_CURVE('',#206,#240,#126,.T.);
#309=EDGE_CURVE('',#240,#240,#127,.T.);
#310=EDGE_CURVE('',#227,#241,#186,.T.);
#311=EDGE_CURVE('',#241,#241,#128,.T.);
#312=EDGE_CURVE('',#242,#242,#129,.T.);
#313=EDGE_CURVE('',#241,#242,#130,.T.);
#314=EDGE_CURVE('',#243,#243,#131,.T.);
#315=EDGE_CURVE('',#244,#244,#132,.T.);
#316=EDGE_CURVE('',#244,#243,#133,.T.);
#317=EDGE_CURVE('',#219,#244,#187,.T.);
#318=ORIENTED_EDGE('',*,*,#245,.T.);
#319=ORIENTED_EDGE('',*,*,#246,.T.);
#320=ORIENTED_EDGE('',*,*,#247,.F.);
#321=ORIENTED_EDGE('',*,*,#248,.T.);
#322=ORIENTED_EDGE('',*,*,#249,.F.);
#323=ORIENTED_EDGE('',*,*,#250,.T.);
#324=ORIENTED_EDGE('',*,*,#251,.T.);
#325=ORIENTED_EDGE('',*,*,#252,.F.);
#326=ORIENTED_EDGE('',*,*,#251,.F.);
#327=ORIENTED_EDGE('',*,*,#253,.T.);
#328=ORIENTED_EDGE('',*,*,#254,.T.);
#329=ORIENTED_EDGE('',*,*,#255,.T.);
#330=ORIENTED_EDGE('',*,*,#245,.F.);
#331=ORIENTED_EDGE('',*,*,#256,.T.);
#332=ORIENTED_EDGE('',*,*,#257,.F.);
#333=ORIENTED_EDGE('',*,*,#258,.T.);
#334=ORIENTED_EDGE('',*,*,#259,.T.);
#335=ORIENTED_EDGE('',*,*,#260,.F.);
#336=ORIENTED_EDGE('',*,*,#261,.T.);
#337=ORIENTED_EDGE('',*,*,#262,.F.);
#338=ORIENTED_EDGE('',*,*,#263,.F.);
#339=ORIENTED_EDGE('',*,*,#264,.F.);
#340=ORIENTED_EDGE('',*,*,#265,.F.);
#341=ORIENTED_EDGE('',*,*,#266,.T.);
#342=ORIENTED_EDGE('',*,*,#258,.F.);
#343=ORIENTED_EDGE('',*,*,#267,.T.);
#344=ORIENTED_EDGE('',*,*,#268,.T.);
#345=ORIENTED_EDGE('',*,*,#269,.T.);
#346=ORIENTED_EDGE('',*,*,#268,.F.);
#347=ORIENTED_EDGE('',*,*,#270,.F.);
#348=ORIENTED_EDGE('',*,*,#267,.F.);
#349=ORIENTED_EDGE('',*,*,#260,.T.);
#350=ORIENTED_EDGE('',*,*,#271,.T.);
#351=ORIENTED_EDGE('',*,*,#254,.F.);
#352=ORIENTED_EDGE('',*,*,#272,.T.);
#353=ORIENTED_EDGE('',*,*,#270,.T.);
#354=ORIENTED_EDGE('',*,*,#273,.T.);
#355=ORIENTED_EDGE('',*,*,#257,.T.);
#356=ORIENTED_EDGE('',*,*,#273,.F.);
#357=ORIENTED_EDGE('',*,*,#274,.F.);
#358=ORIENTED_EDGE('',*,*,#248,.F.);
#359=ORIENTED_EDGE('',*,*,#275,.F.);
#360=ORIENTED_EDGE('',*,*,#276,.F.);
#361=ORIENTED_EDGE('',*,*,#277,.F.);
#362=ORIENTED_EDGE('',*,*,#278,.F.);
#363=ORIENTED_EDGE('',*,*,#246,.F.);
#364=ORIENTED_EDGE('',*,*,#255,.F.);
#365=ORIENTED_EDGE('',*,*,#271,.F.);
#366=ORIENTED_EDGE('',*,*,#259,.F.);
#367=ORIENTED_EDGE('',*,*,#266,.F.);
#368=ORIENTED_EDGE('',*,*,#279,.F.);
#369=ORIENTED_EDGE('',*,*,#280,.F.);
#370=ORIENTED_EDGE('',*,*,#261,.F.);
#371=ORIENTED_EDGE('',*,*,#272,.F.);
#372=ORIENTED_EDGE('',*,*,#256,.F.);
#373=ORIENTED_EDGE('',*,*,#253,.F.);
#374=ORIENTED_EDGE('',*,*,#250,.F.);
#375=ORIENTED_EDGE('',*,*,#281,.F.);
#376=ORIENTED_EDGE('',*,*,#277,.T.);
#377=ORIENTED_EDGE('',*,*,#282,.F.);
#378=ORIENTED_EDGE('',*,*,#275,.T.);
#379=ORIENTED_EDGE('',*,*,#247,.T.);
#380=ORIENTED_EDGE('',*,*,#278,.T.);
#381=ORIENTED_EDGE('',*,*,#249,.T.);
#382=ORIENTED_EDGE('',*,*,#274,.T.);
#383=ORIENTED_EDGE('',*,*,#282,.T.);
#384=ORIENTED_EDGE('',*,*,#281,.T.);
#385=ORIENTED_EDGE('',*,*,#283,.F.);
#386=ORIENTED_EDGE('',*,*,#264,.T.);
#387=ORIENTED_EDGE('',*,*,#284,.T.);
#388=ORIENTED_EDGE('',*,*,#285,.F.);
#389=ORIENTED_EDGE('',*,*,#286,.F.);
#390=ORIENTED_EDGE('',*,*,#284,.F.);
#391=ORIENTED_EDGE('',*,*,#263,.T.);
#392=ORIENTED_EDGE('',*,*,#262,.T.);
#393=ORIENTED_EDGE('',*,*,#280,.T.);
#394=ORIENTED_EDGE('',*,*,#287,.F.);
#395=ORIENTED_EDGE('',*,*,#285,.T.);
#396=ORIENTED_EDGE('',*,*,#287,.T.);
#397=ORIENTED_EDGE('',*,*,#276,.T.);
#398=ORIENTED_EDGE('',*,*,#288,.F.);
#399=ORIENTED_EDGE('',*,*,#286,.T.);
#400=ORIENTED_EDGE('',*,*,#288,.T.);
#401=ORIENTED_EDGE('',*,*,#279,.T.);
#402=ORIENTED_EDGE('',*,*,#265,.T.);
#403=ORIENTED_EDGE('',*,*,#283,.T.);
#404=ORIENTED_EDGE('',*,*,#289,.T.);
#405=ORIENTED_EDGE('',*,*,#290,.F.);
#406=ORIENTED_EDGE('',*,*,#291,.F.);
#407=ORIENTED_EDGE('',*,*,#292,.T.);
#408=ORIENTED_EDGE('',*,*,#293,.T.);
#409=ORIENTED_EDGE('',*,*,#294,.F.);
#410=ORIENTED_EDGE('',*,*,#291,.T.);
#411=ORIENTED_EDGE('',*,*,#295,.F.);
#412=ORIENTED_EDGE('',*,*,#290,.T.);
#413=ORIENTED_EDGE('',*,*,#294,.T.);
#414=ORIENTED_EDGE('',*,*,#296,.T.);
#415=ORIENTED_EDGE('',*,*,#297,.T.);
#416=ORIENTED_EDGE('',*,*,#295,.T.);
#417=ORIENTED_EDGE('',*,*,#298,.T.);
#418=ORIENTED_EDGE('',*,*,#299,.T.);
#419=ORIENTED_EDGE('',*,*,#300,.F.);
#420=ORIENTED_EDGE('',*,*,#296,.F.);
#421=ORIENTED_EDGE('',*,*,#293,.F.);
#422=ORIENTED_EDGE('',*,*,#301,.F.);
#423=ORIENTED_EDGE('',*,*,#302,.T.);
#424=ORIENTED_EDGE('',*,*,#303,.T.);
#425=ORIENTED_EDGE('',*,*,#301,.T.);
#426=ORIENTED_EDGE('',*,*,#292,.F.);
#427=ORIENTED_EDGE('',*,*,#297,.F.);
#428=ORIENTED_EDGE('',*,*,#300,.T.);
#429=ORIENTED_EDGE('',*,*,#298,.F.);
#430=ORIENTED_EDGE('',*,*,#304,.T.);
#431=ORIENTED_EDGE('',*,*,#305,.F.);
#432=ORIENTED_EDGE('',*,*,#306,.F.);
#433=ORIENTED_EDGE('',*,*,#299,.F.);
#434=ORIENTED_EDGE('',*,*,#302,.F.);
#435=ORIENTED_EDGE('',*,*,#306,.T.);
#436=ORIENTED_EDGE('',*,*,#307,.F.);
#437=ORIENTED_EDGE('',*,*,#304,.F.);
#438=ORIENTED_EDGE('',*,*,#303,.F.);
#439=ORIENTED_EDGE('',*,*,#252,.T.);
#440=ORIENTED_EDGE('',*,*,#308,.T.);
#441=ORIENTED_EDGE('',*,*,#309,.T.);
#442=ORIENTED_EDGE('',*,*,#308,.F.);
#443=ORIENTED_EDGE('',*,*,#289,.F.);
#444=ORIENTED_EDGE('',*,*,#310,.T.);
#445=ORIENTED_EDGE('',*,*,#311,.F.);
#446=ORIENTED_EDGE('',*,*,#310,.F.);
#447=ORIENTED_EDGE('',*,*,#312,.F.);
#448=ORIENTED_EDGE('',*,*,#309,.F.);
#449=ORIENTED_EDGE('',*,*,#311,.T.);
#450=ORIENTED_EDGE('',*,*,#313,.T.);
#451=ORIENTED_EDGE('',*,*,#312,.T.);
#452=ORIENTED_EDGE('',*,*,#313,.F.);
#453=ORIENTED_EDGE('',*,*,#307,.T.);
#454=ORIENTED_EDGE('',*,*,#305,.T.);
#455=ORIENTED_EDGE('',*,*,#314,.F.);
#456=ORIENTED_EDGE('',*,*,#315,.T.);
#457=ORIENTED_EDGE('',*,*,#316,.T.);
#458=ORIENTED_EDGE('',*,*,#314,.T.);
#459=ORIENTED_EDGE('',*,*,#316,.F.);
#460=ORIENTED_EDGE('',*,*,#269,.F.);
#461=ORIENTED_EDGE('',*,*,#317,.T.);
#462=ORIENTED_EDGE('',*,*,#315,.F.);
#463=ORIENTED_EDGE('',*,*,#317,.F.);
#464=CONICAL_SURFACE('',#515,16.129,0.0132645023151569);
#465=CONICAL_SURFACE('',#517,16.129,0.0132645023151569);
#466=CONICAL_SURFACE('',#518,16.129,0.0132645023151569);
#467=CONICAL_SURFACE('',#526,16.129,0.0132645023151569);
#468=CONICAL_SURFACE('',#549,12.6157654699692,0.0481710873550435);
#469=ADVANCED_FACE('',(#49),#464,.T.);
#470=ADVANCED_FACE('',(#50),#465,.T.);
#471=ADVANCED_FACE('',(#51),#466,.T.);
#472=ADVANCED_FACE('',(#52),#44,.T.);
#473=ADVANCED_FACE('',(#53,#35),#39,.T.);
#474=ADVANCED_FACE('',(#54),#467,.T.);
#475=ADVANCED_FACE('',(#55),#45,.T.);
#476=ADVANCED_FACE('',(#56),#40,.T.);
#477=ADVANCED_FACE('',(#57),#20,.F.);
#478=ADVANCED_FACE('',(#58),#21,.F.);
#479=ADVANCED_FACE('',(#59),#22,.T.);
#480=ADVANCED_FACE('',(#60),#23,.T.);
#481=ADVANCED_FACE('',(#61),#24,.T.);
#482=ADVANCED_FACE('',(#62),#25,.T.);
#483=ADVANCED_FACE('',(#63),#26,.F.);
#484=ADVANCED_FACE('',(#64),#27,.F.);
#485=ADVANCED_FACE('',(#65),#28,.F.);
#486=ADVANCED_FACE('',(#66,#36),#41,.T.);
#487=ADVANCED_FACE('',(#67),#29,.F.);
#488=ADVANCED_FACE('',(#68),#30,.F.);
#489=ADVANCED_FACE('',(#69),#31,.F.);
#490=ADVANCED_FACE('',(#70),#32,.T.);
#491=ADVANCED_FACE('',(#71),#33,.T.);
#492=ADVANCED_FACE('',(#72),#34,.T.);
#493=ADVANCED_FACE('',(#73),#46,.F.);
#494=ADVANCED_FACE('',(#74),#19,.T.);
#495=ADVANCED_FACE('',(#75,#37),#42,.T.);
#496=ADVANCED_FACE('',(#76),#47,.T.);
#497=ADVANCED_FACE('',(#77,#38),#43,.F.);
#498=ADVANCED_FACE('',(#78),#48,.T.);
#499=ADVANCED_FACE('',(#79),#468,.F.);
#500=CLOSED_SHELL('',(#469,#470,#471,#472,#473,#474,#475,#476,#477,#478,
#479,#480,#481,#482,#483,#484,#485,#486,#487,#488,#489,#490,#491,#492,#493,
#494,#495,#496,#497,#498,#499));
#501=DERIVED_UNIT_ELEMENT(#503,1.);
#502=DERIVED_UNIT_ELEMENT(#5746,3.);
#503=(
MASS_UNIT()
NAMED_UNIT(*)
SI_UNIT(.KILO.,.GRAM.)
);
#504=DERIVED_UNIT((#501,#502));
#505=MEASURE_REPRESENTATION_ITEM('density measure',
POSITIVE_RATIO_MEASURE(7850.),#504);
#506=PROPERTY_DEFINITION_REPRESENTATION(#511,#508);
#507=PROPERTY_DEFINITION_REPRESENTATION(#512,#509);
#508=REPRESENTATION('material name',(#510),#5743);
#509=REPRESENTATION('density',(#505),#5743);
#510=DESCRIPTIVE_REPRESENTATION_ITEM('Steel','Steel');
#511=PROPERTY_DEFINITION('material property','material name',#5758);
#512=PROPERTY_DEFINITION('material property','density of part',#5758);
#513=AXIS2_PLACEMENT_3D('placement',#638,#551,#552);
#514=AXIS2_PLACEMENT_3D('placement',#639,#553,#554);
#515=AXIS2_PLACEMENT_3D('',#640,#555,#556);
#516=AXIS2_PLACEMENT_3D('',#990,#560,#561);
#517=AXIS2_PLACEMENT_3D('',#1316,#562,#563);
#518=AXIS2_PLACEMENT_3D('',#1961,#565,#566);
#519=AXIS2_PLACEMENT_3D('',#1963,#567,#568);
#520=AXIS2_PLACEMENT_3D('',#2384,#571,#572);
#521=AXIS2_PLACEMENT_3D('',#2386,#573,#574);
#522=AXIS2_PLACEMENT_3D('',#2388,#575,#576);
#523=AXIS2_PLACEMENT_3D('',#2389,#577,#578);
#524=AXIS2_PLACEMENT_3D('',#2390,#579,#580);
#525=AXIS2_PLACEMENT_3D('',#2392,#581,#582);
#526=AXIS2_PLACEMENT_3D('',#2393,#583,#584);
#527=AXIS2_PLACEMENT_3D('',#3035,#585,#586);
#528=AXIS2_PLACEMENT_3D('',#3036,#587,#588);
#529=AXIS2_PLACEMENT_3D('',#3037,#589,#590);
#530=AXIS2_PLACEMENT_3D('',#3697,#592,#593);
#531=AXIS2_PLACEMENT_3D('',#3786,#594,#595);
#532=AXIS2_PLACEMENT_3D('',#3803,#596,#597);
#533=AXIS2_PLACEMENT_3D('',#3864,#598,#599);
#534=AXIS2_PLACEMENT_3D('',#3866,#600,#601);
#535=AXIS2_PLACEMENT_3D('',#5716,#604,#605);
#536=AXIS2_PLACEMENT_3D('',#5718,#606,#607);
#537=AXIS2_PLACEMENT_3D('',#5719,#608,#609);
#538=AXIS2_PLACEMENT_3D('',#5720,#610,#611);
#539=AXIS2_PLACEMENT_3D('',#5723,#613,#614);
#540=AXIS2_PLACEMENT_3D('',#5724,#615,#616);
#541=AXIS2_PLACEMENT_3D('',#5726,#617,#618);
#542=AXIS2_PLACEMENT_3D('',#5727,#619,#620);
#543=AXIS2_PLACEMENT_3D('',#5728,#621,#622);
#544=AXIS2_PLACEMENT_3D('',#5729,#623,#624);
#545=AXIS2_PLACEMENT_3D('',#5731,#625,#626);
#546=AXIS2_PLACEMENT_3D('',#5732,#627,#628);
#547=AXIS2_PLACEMENT_3D('',#5734,#629,#630);
#548=AXIS2_PLACEMENT_3D('',#5735,#631,#632);
#549=AXIS2_PLACEMENT_3D('',#5736,#633,#634);
#550=AXIS2_PLACEMENT_3D('',#5738,#636,#637);
#551=DIRECTION('axis',(0.,0.,1.));
#552=DIRECTION('refdir',(1.,0.,0.));
#553=DIRECTION('axis',(0.,0.,1.));
#554=DIRECTION('refdir',(1.,0.,0.));
#555=DIRECTION('center_axis',(2.79741234551221E-16,3.28421179858271E-20,
-1.));
#556=DIRECTION('ref_axis',(1.,-9.96256217028416E-36,3.033471280569E-16));
#557=DIRECTION('',(0.0132641133436325,-1.65722462377253E-18,0.999912027779048));
#558=DIRECTION('',(-0.0132641133436331,-3.28392287914392E-20,0.999912027779048));
#559=DIRECTION('',(0.0132641133436325,-1.65722462377253E-18,0.999912027779048));
#560=DIRECTION('center_axis',(-3.40880355687131E-16,-6.81760711374263E-17,
1.));
#561=DIRECTION('ref_axis',(1.,-6.17845644682925E-17,3.40880355687131E-16));
#562=DIRECTION('center_axis',(2.79741234551221E-16,3.28421179858271E-20,
-1.));
#563=DIRECTION('ref_axis',(1.,-9.96256217028416E-36,3.033471280569E-16));
#564=DIRECTION('',(0.0132641133436325,-1.65722462377253E-18,0.999912027779048));
#565=DIRECTION('center_axis',(2.79741234551221E-16,3.28421179858271E-20,
-1.));
#566=DIRECTION('ref_axis',(1.,-9.96256217028416E-36,3.033471280569E-16));
#567=DIRECTION('center_axis',(2.67047871655628E-32,5.27368299602827E-16,
-1.));
#568=DIRECTION('ref_axis',(1.,-6.12323399573676E-17,-5.58720783845642E-33));
#569=DIRECTION('',(0.0132641133436325,-1.65722462377253E-18,0.999912027779048));
#570=DIRECTION('',(0.0132641133436325,-1.65722462377253E-18,0.999912027779048));
#571=DIRECTION('center_axis',(-2.79741234551221E-16,-3.28421179858271E-20,
1.));
#572=DIRECTION('ref_axis',(1.,0.,0.));
#573=DIRECTION('center_axis',(2.79741234551221E-16,3.28421179858271E-20,
-1.));
#574=DIRECTION('ref_axis',(1.,-2.02533376214141E-21,2.79741234551221E-16));
#575=DIRECTION('center_axis',(1.22645061748212E-16,-1.,-3.28421179857927E-20));
#576=DIRECTION('ref_axis',(-1.,-1.22645061748212E-16,-3.8289190009198E-16));
#577=DIRECTION('center_axis',(-8.59885712098703E-16,-4.29942856049352E-16,
1.));
#578=DIRECTION('ref_axis',(1.,-6.04607141319401E-17,8.59885712098703E-16));
#579=DIRECTION('center_axis',(2.79741234551221E-16,3.28421179858271E-20,
-1.));
#580=DIRECTION('ref_axis',(1.,-9.18729463061142E-36,2.79741234551221E-16));
#581=DIRECTION('center_axis',(-2.79741234551221E-16,-3.28421179858271E-20,
1.));
#582=DIRECTION('ref_axis',(1.,-9.187294630615E-36,2.79741234551221E-16));
#583=DIRECTION('center_axis',(2.79741234551221E-16,3.28421179858271E-20,
-1.));
#584=DIRECTION('ref_axis',(1.,-9.96256217028416E-36,3.033471280569E-16));
#585=DIRECTION('center_axis',(2.79741234551221E-16,3.28421179858271E-20,
-1.));
#586=DIRECTION('ref_axis',(1.,0.,4.21866966782194E-16));
#587=DIRECTION('center_axis',(1.225638892751E-16,1.,3.28421179858613E-20));
#588=DIRECTION('ref_axis',(-1.,1.225638892751E-16,-2.63666854238872E-16));
#589=DIRECTION('center_axis',(-1.14213943106419E-47,-1.,-3.28421179858271E-20));
#590=DIRECTION('ref_axis',(-5.58519683872299E-33,3.28421179858271E-20,-1.));
#591=DIRECTION('',(0.693977789588786,0.719029920280478,-0.0372934484717071));
#592=DIRECTION('center_axis',(0.0409801031071219,-0.101105010103746,0.994031391899296));
#593=DIRECTION('ref_axis',(0.965289604678712,0.26084486269893,-0.0132641133436326));
#594=DIRECTION('center_axis',(-0.000443471600031762,-0.0379081500415131,
-0.999281129359186));
#595=DIRECTION('ref_axis',(-0.928317420663273,-0.371505539310833,0.0145051974979477));
#596=DIRECTION('center_axis',(0.0472412032632874,-0.119865163947447,-0.991665574266894));
#597=DIRECTION('ref_axis',(-0.928720144969448,-0.370781016361731,0.000574659629593198));
#598=DIRECTION('center_axis',(0.,0.,1.));
#599=DIRECTION('ref_axis',(1.,0.,0.));
#600=DIRECTION('center_axis',(0.,0.,1.));
#601=DIRECTION('ref_axis',(1.,0.,0.));
#602=DIRECTION('',(0.,0.,-1.));
#603=DIRECTION('',(0.,0.,-1.));
#604=DIRECTION('center_axis',(-2.79741234551221E-16,-3.28421179858271E-20,
1.));
#605=DIRECTION('ref_axis',(1.,0.,2.9210323083551E-16));
#606=DIRECTION('center_axis',(1.22253026298344E-16,-1.,-3.28421179857929E-20));
#607=DIRECTION('ref_axis',(-1.,-1.22253026298344E-16,-2.60806456103134E-16));
#608=DIRECTION('center_axis',(2.79741234551221E-16,3.28421179858271E-20,
-1.));
#609=DIRECTION('ref_axis',(1.,5.05231000844082E-21,2.79741234551221E-16));
#610=DIRECTION('center_axis',(0.,0.,1.));
#611=DIRECTION('ref_axis',(1.,0.,0.));
#612=DIRECTION('',(0.,0.,-1.));
#613=DIRECTION('center_axis',(2.79741234551221E-16,3.28421179858271E-20,
-1.));
#614=DIRECTION('ref_axis',(1.,-3.77703997444879E-21,2.80901032083833E-16));
#615=DIRECTION('center_axis',(2.79741234551221E-16,3.28421179858271E-20,
-1.));
#616=DIRECTION('ref_axis',(1.,-9.18729463061142E-36,2.79741234551221E-16));
#617=DIRECTION('center_axis',(-2.79741234551221E-16,-3.28421179858271E-20,
1.));
#618=DIRECTION('ref_axis',(1.,-3.77703997444879E-21,2.79741234551221E-16));
#619=DIRECTION('center_axis',(-2.79741234551221E-16,-3.28421179858271E-20,
1.));
#620=DIRECTION('ref_axis',(1.,0.,2.451499916368E-16));
#621=DIRECTION('center_axis',(1.22464679914735E-16,-1.,-3.28421179857928E-20));
#622=DIRECTION('ref_axis',(-1.,-1.22464679914735E-16,-3.06437489546E-16));
#623=DIRECTION('center_axis',(0.,0.,-1.));
#624=DIRECTION('ref_axis',(1.,0.,0.));
#625=DIRECTION('center_axis',(0.,0.,1.));
#626=DIRECTION('ref_axis',(1.,0.,0.));
#627=DIRECTION('center_axis',(0.,0.,1.));
#628=DIRECTION('ref_axis',(1.,0.,0.));
#629=DIRECTION('center_axis',(0.,0.,-1.));
#630=DIRECTION('ref_axis',(1.,-6.10571478289565E-17,0.));
#631=DIRECTION('center_axis',(1.22930559491647E-16,-1.,0.));
#632=DIRECTION('ref_axis',(-1.,-1.22930559491647E-16,0.));
#633=DIRECTION('center_axis',(-2.79741234551221E-16,-3.28421179858271E-20,
1.));
#634=DIRECTION('ref_axis',(1.,-9.96256217034389E-36,3.033471280569E-16));
#635=DIRECTION('',(-0.0481524597204344,5.86417154572301E-18,0.998839997508546));
#636=DIRECTION('',(0.,0.,1.));
#637=DIRECTION('',(1.,0.,0.));
#638=CARTESIAN_POINT('',(0.,0.,0.));
#639=CARTESIAN_POINT('',(0.,0.,0.));
#640=CARTESIAN_POINT('Origin',(-5.51789585152283E-15,-0.11423583854134,
16.95));
#641=CARTESIAN_POINT('',(-16.5202919776005,-0.114025767935876,-12.635947347029));
#642=CARTESIAN_POINT('',(-16.4570150713095,-0.113975267534651,-7.84372003771195));
#643=CARTESIAN_POINT('',(-16.129,-0.114235838541338,16.95));
#644=CARTESIAN_POINT('',(16.3565183503921,1.1530866076711,-3.89703083727845));
#645=CARTESIAN_POINT('Ctrl Pts',(-16.4570150713095,-0.113975267534651,-7.84372003771195));
#646=CARTESIAN_POINT('Ctrl Pts',(-16.4568563000666,0.249257246290625,-7.81530448943193));
#647=CARTESIAN_POINT('Ctrl Pts',(-16.4447736488179,0.61218124014572,-7.78690985203272));
#648=CARTESIAN_POINT('Ctrl Pts',(-16.4207450475789,0.97419590984849,-7.75852057748253));
#649=CARTESIAN_POINT('Ctrl Pts',(-16.396869373119,1.33390658620327,-7.73031198262627));
#650=CARTESIAN_POINT('Ctrl Pts',(-16.3611992985964,1.69272004559049,-7.70210868257339));
#651=CARTESIAN_POINT('Ctrl Pts',(-16.3136620605059,2.05004533894859,-7.67389542371531));
#652=CARTESIAN_POINT('Ctrl Pts',(-16.281047854684,2.29519800517547,-7.65453895564385));
#653=CARTESIAN_POINT('Ctrl Pts',(-16.2428466987414,2.53965015705052,-7.63517779993492));
#654=CARTESIAN_POINT('Ctrl Pts',(-16.1990210930215,2.78320843858187,-7.6158070304753));
#655=CARTESIAN_POINT('Ctrl Pts',(-16.1348132593384,3.14003977897764,-7.58742738521211));
#656=CARTESIAN_POINT('Ctrl Pts',(-16.0585348334328,3.49495351018267,-7.55902710456725));
#657=CARTESIAN_POINT('Ctrl Pts',(-15.9704017405774,3.84739501407383,-7.53059069688144));
#658=CARTESIAN_POINT('Ctrl Pts',(-15.9095394192594,4.09078154869607,-7.51095328571579));
#659=CARTESIAN_POINT('Ctrl Pts',(-15.8430226787989,4.3329887790573,-7.49129864588266));
#660=CARTESIAN_POINT('Ctrl Pts',(-15.770909595885,4.57382765349382,-7.47162167538929));
#661=CARTESIAN_POINT('Ctrl Pts',(-15.6677177938559,4.91846133780673,-7.44346448169242));
#662=CARTESIAN_POINT('Ctrl Pts',(-15.5533965747222,5.25919873890787,-7.41535091105066));
#663=CARTESIAN_POINT('Ctrl Pts',(-15.4282894789017,5.59553930264234,-7.38726599778365));
#664=CARTESIAN_POINT('Ctrl Pts',(-15.3020240523962,5.93499394710121,-7.35892105436719));
#665=CARTESIAN_POINT('Ctrl Pts',(-15.1647719272243,6.26997048936846,-7.33060530144359));
#666=CARTESIAN_POINT('Ctrl Pts',(-15.0168339371748,6.59994562237945,-7.30230335322731));
#667=CARTESIAN_POINT('Ctrl Pts',(-14.8683739065791,6.93108516487446,-7.27390153367642));
#668=CARTESIAN_POINT('Ctrl Pts',(-14.7091522445578,7.25718847689343,-7.24551361643254));
#669=CARTESIAN_POINT('Ctrl Pts',(-14.5394235194653,7.57770989382626,-7.21712405169225));
#670=CARTESIAN_POINT('Ctrl Pts',(-14.3703582607604,7.89697839858122,-7.18884546122546));
#671=CARTESIAN_POINT('Ctrl Pts',(-14.1908676575013,8.21070907296009,-7.16056523611682));
#672=CARTESIAN_POINT('Ctrl Pts',(-14.0011580162487,8.5183381631669,-7.13226800764648));
#673=CARTESIAN_POINT('Ctrl Pts',(-13.8140025891955,8.82182539434534,-7.10435176762928));
#674=CARTESIAN_POINT('Ctrl Pts',(-13.6169011394468,9.11937467206358,-7.07641897902701));
#675=CARTESIAN_POINT('Ctrl Pts',(-13.4100119271003,9.41041390922193,-7.04845488503351));
#676=CARTESIAN_POINT('Ctrl Pts',(-13.2782206073635,9.59580997083991,-7.03064136633503));
#677=CARTESIAN_POINT('Ctrl Pts',(-13.1424567583184,9.77856370660267,-7.01281514431126));
#678=CARTESIAN_POINT('Ctrl Pts',(-13.0027535146977,9.95851934608948,-6.9949724043359));
#679=CARTESIAN_POINT('Ctrl Pts',(-12.9339765996901,10.0471128060647,-6.9861882946833));
#680=CARTESIAN_POINT('Ctrl Pts',(-12.8642448138131,10.1350279971882,-6.97740018163298));
#681=CARTESIAN_POINT('Ctrl Pts',(-12.7935705694661,10.2222526619302,-6.96860761002081));
#682=CARTESIAN_POINT('Ctrl Pts',(-12.5687260217352,10.4997510699581,-6.94063473523741));
#683=CARTESIAN_POINT('Ctrl Pts',(-12.3350549304476,10.7693873092457,-6.91270491184626));
#684=CARTESIAN_POINT('Ctrl Pts',(-12.0931020010561,11.0308892473055,-6.88480346788394));
#685=CARTESIAN_POINT('Ctrl Pts',(-11.8483220709727,11.2954465985056,-6.85657602083673));
#686=CARTESIAN_POINT('Ctrl Pts',(-11.5950652761862,11.5516788433732,-6.82837762026934));
#687=CARTESIAN_POINT('Ctrl Pts',(-11.3338503578146,11.7992757432977,-6.80019307335462));
#688=CARTESIAN_POINT('Ctrl Pts',(-11.0704849981,12.0489109747742,-6.7717764982874));
#689=CARTESIAN_POINT('Ctrl Pts',(-10.7990295380558,12.2897684964098,-6.74337400591173));
#690=CARTESIAN_POINT('Ctrl Pts',(-10.5199757649675,12.5214956210035,-6.71497002451713));
#691=CARTESIAN_POINT('Ctrl Pts',(-10.2413255439254,12.7528876347179,-6.68660711938064));
#692=CARTESIAN_POINT('Ctrl Pts',(-9.95509850515399,12.9751759921821,-6.65824272952866));
#693=CARTESIAN_POINT('Ctrl Pts',(-9.66175136842871,13.1879694798552,-6.62986135014804));
#694=CARTESIAN_POINT('Ctrl Pts',(-9.37172970614829,13.398350674321,-6.60180171091764));
#695=CARTESIAN_POINT('Ctrl Pts',(-9.07474797978189,13.5994513240593,-6.57372546517149));
#696=CARTESIAN_POINT('Ctrl Pts',(-8.77122245027927,13.7908496623875,-6.54561762890294));
#697=CARTESIAN_POINT('Ctrl Pts',(-8.48341310265104,13.9723376281003,-6.5189651821287));
#698=CARTESIAN_POINT('Ctrl Pts',(-8.18971957281803,14.1451019485394,-6.49228433157009));
#699=CARTESIAN_POINT('Ctrl Pts',(-7.89048127192798,14.3087425878423,-6.46556230189468));
#700=CARTESIAN_POINT('Ctrl Pts',(-7.57155563581096,14.483149389475,-6.43708218993301));
#701=CARTESIAN_POINT('Ctrl Pts',(-7.24735688784704,14.6466320709389,-6.40864670233442));
#702=CARTESIAN_POINT('Ctrl Pts',(-6.91838233860601,14.7988666186646,-6.38024035624807));
#703=CARTESIAN_POINT('Ctrl Pts',(-6.89464713944268,14.8098501957168,-6.37819086553999));
#704=CARTESIAN_POINT('Ctrl Pts',(-6.87088706560583,14.82077520345,-6.37614152652737));
#705=CARTESIAN_POINT('Ctrl Pts',(-6.84710229736867,14.8316415119581,-6.37409233339517));
#706=CARTESIAN_POINT('Ctrl Pts',(-6.52122621288464,14.9805212502053,-6.34601625430063));
#707=CARTESIAN_POINT('Ctrl Pts',(-6.19071677330936,15.1183858117398,-6.31796755970927));
#708=CARTESIAN_POINT('Ctrl Pts',(-5.85617712666808,15.2452133483802,-6.28993129345809));
#709=CARTESIAN_POINT('Ctrl Pts',(-5.51751697136894,15.3736030136592,-6.2615497058706));
#710=CARTESIAN_POINT('Ctrl Pts',(-5.17472619808972,15.490682290511,-6.23318085466835));
#711=CARTESIAN_POINT('Ctrl Pts',(-4.82840742966756,15.5963803786678,-6.20480922365177));
#712=CARTESIAN_POINT('Ctrl Pts',(-4.48169269192721,15.70219931849,-6.17640515345945));
#713=CARTESIAN_POINT('Ctrl Pts',(-4.13144131492352,15.7966111477666,-6.14799829709261));
#714=CARTESIAN_POINT('Ctrl Pts',(-3.77824329166462,15.8794946328086,-6.11957308450461));
#715=CARTESIAN_POINT('Ctrl Pts',(-3.42761508711373,15.9617750693723,-6.09135468973063));
#716=CARTESIAN_POINT('Ctrl Pts',(-3.07408239089188,16.0326943627767,-6.06311820487772));
#717=CARTESIAN_POINT('Ctrl Pts',(-2.71821646513242,16.0920832895452,-6.03484839673742));
#718=CARTESIAN_POINT('Ctrl Pts',(-2.41492267666976,16.1426986794674,-6.01075489244452));
#719=CARTESIAN_POINT('Ctrl Pts',(-2.10993382667489,16.1849380358965,-5.98663718331141));
#720=CARTESIAN_POINT('Ctrl Pts',(-1.80360474587818,16.2186667021441,-5.96248583878233));
#721=CARTESIAN_POINT('Ctrl Pts',(-1.4427881532819,16.2583947697393,-5.93403863482462));
#722=CARTESIAN_POINT('Ctrl Pts',(-1.08127054185144,16.2861887860895,-5.90563594966366));
#723=CARTESIAN_POINT('Ctrl Pts',(-0.719650123347256,16.3020094078475,-5.87726235587106));
#724=CARTESIAN_POINT('Ctrl Pts',(-0.357224633538325,16.3178652508704,-5.84882559427872));
#725=CARTESIAN_POINT('Ctrl Pts',(0.00530469501729658,16.3216944363087,-5.82041805373051));
#726=CARTESIAN_POINT('Ctrl Pts',(0.367347737739772,16.3134066266971,-5.79202420296675));
#727=CARTESIAN_POINT('Ctrl Pts',(0.5325307651347,16.3096252932076,-5.77906943882243));
#728=CARTESIAN_POINT('Ctrl Pts',(0.697612677206986,16.3033209037315,-5.76611752442221));
#729=CARTESIAN_POINT('Ctrl Pts',(0.862537762425379,16.2944812850316,-5.75316698462421));
#730=CARTESIAN_POINT('Ctrl Pts',(1.22344106716962,16.2751376685208,-5.72482749578822));
#731=CARTESIAN_POINT('Ctrl Pts',(1.58359373097583,16.243657343855,-5.69649458940506));
#732=CARTESIAN_POINT('Ctrl Pts',(1.94243179338321,16.2002526021999,-5.66815280732009));
#733=CARTESIAN_POINT('Ctrl Pts',(2.30209745552212,16.156747754797,-5.63974565967415));
#734=CARTESIAN_POINT('Ctrl Pts',(2.66044300725319,16.1012632786141,-5.61132959533883));
#735=CARTESIAN_POINT('Ctrl Pts',(3.01689167196296,16.0339613047492,-5.58288904839402));
#736=CARTESIAN_POINT('Ctrl Pts',(3.37171558699747,15.9669661039797,-5.55457813798313));
#737=CARTESIAN_POINT('Ctrl Pts',(3.72466041160027,15.8882607005079,-5.52624296764509));
#738=CARTESIAN_POINT('Ctrl Pts',(4.07514015890935,15.7979565203467,-5.49786818278962));
#739=CARTESIAN_POINT('Ctrl Pts',(4.23350754278563,15.757151775208,-5.48504678446314));
#740=CARTESIAN_POINT('Ctrl Pts',(4.39137133470216,15.7139781920041,-5.47221729777791));
#741=CARTESIAN_POINT('Ctrl Pts',(4.54867586484864,15.6684429368545,-5.45937830609833));
#742=CARTESIAN_POINT('Ctrl Pts',(4.8970464284522,15.5675994170556,-5.43094475263773));
#743=CARTESIAN_POINT('Ctrl Pts',(5.24155778473782,15.455499645284,-5.40255567275695));
#744=CARTESIAN_POINT('Ctrl Pts',(5.58166166851088,15.3324038887718,-5.37419566303176));
#745=CARTESIAN_POINT('Ctrl Pts',(5.92294752394821,15.208880334451,-5.34573709304457));
#746=CARTESIAN_POINT('Ctrl Pts',(6.25979577897973,15.0742840752018,-5.31730779562071));
#747=CARTESIAN_POINT('Ctrl Pts',(6.59164425946518,14.9288260369355,-5.28889220561632));
#748=CARTESIAN_POINT('Ctrl Pts',(6.922319526876,14.7838822492454,-5.26057707574261));
#749=CARTESIAN_POINT('Ctrl Pts',(7.24803084949339,14.6281531426393,-5.2322755565372));
#750=CARTESIAN_POINT('Ctrl Pts',(7.56820567195606,14.4617986195553,-5.20397224680247));
#751=CARTESIAN_POINT('Ctrl Pts',(7.83880506596986,14.3212022016616,-5.18005138255745));
#752=CARTESIAN_POINT('Ctrl Pts',(8.10544964777271,14.1730151923481,-5.15612923933191));
#753=CARTESIAN_POINT('Ctrl Pts',(8.36778032608293,14.0173083617434,-5.13219651916142));
#754=CARTESIAN_POINT('Ctrl Pts',(8.68863350719224,13.8268653977646,-5.10292472583261));
#755=CARTESIAN_POINT('Ctrl Pts',(9.00303465361511,13.6251741417723,-5.07363711003332));
#756=CARTESIAN_POINT('Ctrl Pts',(9.31050431585688,13.4126820503875,-5.04431665901693));
#757=CARTESIAN_POINT('Ctrl Pts',(9.61797397809864,13.2001899590026,-5.01499620800054));
#758=CARTESIAN_POINT('Ctrl Pts',(9.91851265846017,12.9768965679205,-4.9856429217673));
#759=CARTESIAN_POINT('Ctrl Pts',(10.2115987691781,12.7432082374696,-4.95623978693196));
#760=CARTESIAN_POINT('Ctrl Pts',(10.4928068792437,12.5189906735957,-4.92802828295863));
#761=CARTESIAN_POINT('Ctrl Pts',(10.766258782768,12.2859174505642,-4.89986055818486));
#762=CARTESIAN_POINT('Ctrl Pts',(11.0316013144987,12.0444829004728,-4.87172156901163));
#763=CARTESIAN_POINT('Ctrl Pts',(11.299266888885,11.8009346192931,-4.84333622629792));
#764=CARTESIAN_POINT('Ctrl Pts',(11.5586809158775,11.5488776125465,-4.81498012454151));
#765=CARTESIAN_POINT('Ctrl Pts',(11.8094533970321,11.2887741166878,-4.7866378210017));
#766=CARTESIAN_POINT('Ctrl Pts',(12.0609015257293,11.0279698330593,-4.75821915578278));
#767=CARTESIAN_POINT('Ctrl Pts',(12.30366190687,10.7590752439432,-4.72981436323289));
#768=CARTESIAN_POINT('Ctrl Pts',(12.5373073921232,10.482516831977,-4.70140787489081));
#769=CARTESIAN_POINT('Ctrl Pts',(12.7699665102063,10.2071259501169,-4.67312130852149));
#770=CARTESIAN_POINT('Ctrl Pts',(12.9935879138252,9.92413538850156,-4.64483306064744));
#771=CARTESIAN_POINT('Ctrl Pts',(13.2077101810769,9.63393339363943,-4.61652775859401));
#772=CARTESIAN_POINT('Ctrl Pts',(13.4191658333819,9.34734548799382,-4.58857496234251));
#773=CARTESIAN_POINT('Ctrl Pts',(13.6213577832415,9.05372421392063,-4.56060553404097));
#774=CARTESIAN_POINT('Ctrl Pts',(13.8137978289909,8.7534178387038,-4.53260466770027));
#775=CARTESIAN_POINT('Ctrl Pts',(13.8628621019653,8.67685210150382,-4.52546560189767));
#776=CARTESIAN_POINT('Ctrl Pts',(13.9112922249886,8.59985169325371,-4.51832449249526));
#777=CARTESIAN_POINT('Ctrl Pts',(13.9590796059881,8.52242216619984,-4.511181094103));
#778=CARTESIAN_POINT('Ctrl Pts',(14.0885379807123,8.31266175417463,-4.49182927513893));
#779=CARTESIAN_POINT('Ctrl Pts',(14.2132800684635,8.09975226978584,-4.47246065740492));
#780=CARTESIAN_POINT('Ctrl Pts',(14.3332322312694,7.88386365108324,-4.45307036207785));
#781=CARTESIAN_POINT('Ctrl Pts',(14.5082501600526,7.56886825617445,-4.42477867273056));
#782=CARTESIAN_POINT('Ctrl Pts',(14.6726111878834,7.24836334023881,-4.3965154328464));
#783=CARTESIAN_POINT('Ctrl Pts',(14.8262147578342,6.92294731244254,-4.36826536374483));
#784=CARTESIAN_POINT('Ctrl Pts',(14.9806641396774,6.59573939435132,-4.33985973677171));
#785=CARTESIAN_POINT('Ctrl Pts',(15.1242374745803,6.26356560163003,-4.31146742602974));
#786=CARTESIAN_POINT('Ctrl Pts',(15.2567867744865,5.92700741847484,-4.2830728984908));
#787=CARTESIAN_POINT('Ctrl Pts',(15.3893319166914,5.5904597922101,-4.25467926160891));
#788=CARTESIAN_POINT('Ctrl Pts',(15.5108538911284,5.24952749866263,-4.22628340806915));
#789=CARTESIAN_POINT('Ctrl Pts',(15.621156270492,4.90477333134427,-4.19786980574295));
#790=CARTESIAN_POINT('Ctrl Pts',(15.7150673022169,4.61125092746614,-4.17367857138458));
#791=CARTESIAN_POINT('Ctrl Pts',(15.8008447817432,4.31495764562202,-4.14947447135528));
#792=CARTESIAN_POINT('Ctrl Pts',(15.8783383259403,4.01623468142874,-4.12524791958172));
#793=CARTESIAN_POINT('Ctrl Pts',(15.9694211591792,3.66512757677675,-4.0967729930829));
#794=CARTESIAN_POINT('Ctrl Pts',(16.0488694479702,3.3114029460452,-4.06832688459476));
#795=CARTESIAN_POINT('Ctrl Pts',(16.1165378869566,2.95563982052908,-4.0398940178683));
#796=CARTESIAN_POINT('Ctrl Pts',(16.1839994265737,2.60096445715735,-4.01154808594161));
#797=CARTESIAN_POINT('Ctrl Pts',(16.2397531817193,2.2442624870688,-3.98321531492544));
#798=CARTESIAN_POINT('Ctrl Pts',(16.283605589799,1.88609360423046,-3.95488027045115));
#799=CARTESIAN_POINT('Ctrl Pts',(16.3134447903556,1.64237898065193,-3.93559979962017));
#800=CARTESIAN_POINT('Ctrl Pts',(16.3377725591697,1.39798487982677,-3.91631827615083));
#801=CARTESIAN_POINT('Ctrl Pts',(16.3565142012387,1.15308588868974,-3.89703083727845));
#802=CARTESIAN_POINT('',(16.3821037143352,-0.114235838541338,-2.13016327083391));
#803=CARTESIAN_POINT('Ctrl Pts',(16.3565183503921,1.15308660767112,-3.89703083727845));
#804=CARTESIAN_POINT('Ctrl Pts',(16.3699724385731,0.937200104356479,-3.65102973301184));
#805=CARTESIAN_POINT('Ctrl Pts',(16.3789437898979,0.719468637433986,-3.40047149694386));
#806=CARTESIAN_POINT('Ctrl Pts',(16.3906593984156,0.206233632472539,-2.7824768386288));
#807=CARTESIAN_POINT('Ctrl Pts',(16.387237732228,0.061761009915334,-2.57414789013045));
#808=CARTESIAN_POINT('Ctrl Pts',(16.3852124095653,-0.0446891269241595,-2.37388231664986));
#809=CARTESIAN_POINT('Ctrl Pts',(16.3845503978312,-0.0700391230319695,-2.31836567100864));
#810=CARTESIAN_POINT('Ctrl Pts',(16.3835296455307,-0.0953367345333846,-2.23835131094418));
#811=CARTESIAN_POINT('Ctrl Pts',(16.383217819987,-0.101546585338231,-2.21447078454981));
#812=CARTESIAN_POINT('Ctrl Pts',(16.3826367383668,-0.109992432859119,-2.17035326111791));
#813=CARTESIAN_POINT('Ctrl Pts',(16.3823715295171,-0.112719632871055,-2.15035245458057));
#814=CARTESIAN_POINT('Ctrl Pts',(16.3821037143352,-0.114235838541336,-2.1301632708339));
#815=CARTESIAN_POINT('',(16.38112516818,-0.114235838541338,-2.05639592068742));
#816=CARTESIAN_POINT('',(16.129,-0.114235838541338,16.95));
#817=CARTESIAN_POINT('',(16.311338529307,1.15102548284881,-0.489668521008066));
#818=CARTESIAN_POINT('Ctrl Pts',(16.3811251697601,-0.11423583527334,-2.05639592091443));
#819=CARTESIAN_POINT('Ctrl Pts',(16.3807369583138,-0.112015214275272,-2.02713069345359));
#820=CARTESIAN_POINT('Ctrl Pts',(16.3803559854864,-0.107179592232059,-1.99840811592469));
#821=CARTESIAN_POINT('Ctrl Pts',(16.3793605079233,-0.0886296520284188,-1.92457699893465));
#822=CARTESIAN_POINT('Ctrl Pts',(16.3787521879056,-0.0715397501130424,-1.88075532626474));
#823=CARTESIAN_POINT('Ctrl Pts',(16.3768609295784,-0.0110789431544939,-1.75571677628196));
#824=CARTESIAN_POINT('Ctrl Pts',(16.3753286506308,0.0494602645285345,-1.66343188210452));
#825=CARTESIAN_POINT('Ctrl Pts',(16.3682757942204,0.268997705988569,-1.38579575913773));
#826=CARTESIAN_POINT('Ctrl Pts',(16.3610126805778,0.450512978333688,-1.19219562232614));
#827=CARTESIAN_POINT('Ctrl Pts',(16.339913818595,0.803980956544072,-0.83057856040049));
#828=CARTESIAN_POINT('Ctrl Pts',(16.3269819368499,0.978336402838176,-0.658298211117332));
#829=CARTESIAN_POINT('Ctrl Pts',(16.3113428402696,1.15102622991622,-0.489668521008067));
#830=CARTESIAN_POINT('',(-16.4122471352594,-0.113973933086685,-4.46942519299406));
#831=CARTESIAN_POINT('Ctrl Pts',(16.311338529307,1.15102548284881,-0.489668521008066));
#832=CARTESIAN_POINT('Ctrl Pts',(16.2840299837204,1.5075013292152,-0.518044684416997));
#833=CARTESIAN_POINT('Ctrl Pts',(16.2448706439269,1.8627058308178,-0.54639267989269));
#834=CARTESIAN_POINT('Ctrl Pts',(16.1941229975254,2.21610163896155,-0.574727694707149));
#835=CARTESIAN_POINT('Ctrl Pts',(16.1427974639425,2.57352173043573,-0.603385373585973));
#836=CARTESIAN_POINT('Ctrl Pts',(16.0796181174874,2.92909225103076,-0.632029774485609));
#837=CARTESIAN_POINT('Ctrl Pts',(16.0048033842094,3.28225395172665,-0.660676610020229));
#838=CARTESIAN_POINT('Ctrl Pts',(15.9299347676068,3.63567000775817,-0.689344077677339));
#839=CARTESIAN_POINT('Ctrl Pts',(15.8434138299516,3.98667432934431,-0.718013983477593));
#840=CARTESIAN_POINT('Ctrl Pts',(15.7454085779342,4.33469480660292,-0.746702074591114));
#841=CARTESIAN_POINT('Ctrl Pts',(15.6481446764501,4.68008271916636,-0.77517315762387));
#842=CARTESIAN_POINT('Ctrl Pts',(15.5395693258718,5.02253227977561,-0.803662151889259));
#843=CARTESIAN_POINT('Ctrl Pts',(15.4197996514586,5.36146478513425,-0.832184450467634));
#844=CARTESIAN_POINT('Ctrl Pts',(15.3299974399133,5.61559329216173,-0.853570210287408));
#845=CARTESIAN_POINT('Ctrl Pts',(15.2339009564311,5.8677442117527,-0.87497469335018));
#846=CARTESIAN_POINT('Ctrl Pts',(15.1315430721426,6.11766366472353,-0.89640438839078));
#847=CARTESIAN_POINT('Ctrl Pts',(14.9943599938364,6.45261314248475,-0.925125102513298));
#848=CARTESIAN_POINT('Ctrl Pts',(14.846372705494,6.78247844293643,-0.953798908442693));
#849=CARTESIAN_POINT('Ctrl Pts',(14.6878303936284,7.10671963850841,-0.982441406197228));
#850=CARTESIAN_POINT('Ctrl Pts',(14.5289377938187,7.43167722190418,-1.01114718751016));
#851=CARTESIAN_POINT('Ctrl Pts',(14.3594433027633,7.75098637466952,-1.03982152214905));
#852=CARTESIAN_POINT('Ctrl Pts',(14.1795473505352,8.06409021714701,-1.06848011434515));
#853=CARTESIAN_POINT('Ctrl Pts',(14.0953510947649,8.21063143098428,-1.08189312408036));
#854=CARTESIAN_POINT('Ctrl Pts',(14.0088757000786,8.35581313121963,-1.09530268544562));
#855=CARTESIAN_POINT('Ctrl Pts',(13.9201380973336,8.49957669750891,-1.10871040850306));
#856=CARTESIAN_POINT('Ctrl Pts',(13.7308899030276,8.80617721956058,-1.1373046830821));
#857=CARTESIAN_POINT('Ctrl Pts',(13.5313553953043,9.10632958839414,-1.16589059646753));
#858=CARTESIAN_POINT('Ctrl Pts',(13.3219940439733,9.39964019104729,-1.19448376670023));
#859=CARTESIAN_POINT('Ctrl Pts',(13.1121170516722,9.69367319524546,-1.22314735972081));
#860=CARTESIAN_POINT('Ctrl Pts',(12.8923643541917,9.98083111674071,-1.25181824537855));
#861=CARTESIAN_POINT('Ctrl Pts',(12.6631575852384,10.2606850789035,-1.2805121579774));
#862=CARTESIAN_POINT('Ctrl Pts',(12.4349498033382,10.5393193105747,-1.30908100949136));
#863=CARTESIAN_POINT('Ctrl Pts',(12.1973697515598,10.8107135012766,-1.33767268766044));
#864=CARTESIAN_POINT('Ctrl Pts',(11.9507989883184,11.0744062861094,-1.36630272252592));
#865=CARTESIAN_POINT('Ctrl Pts',(11.8435319471543,11.1891220149067,-1.37875780474278));
#866=CARTESIAN_POINT('Ctrl Pts',(11.7345629553977,11.3023796842646,-1.39122014619834));
#867=CARTESIAN_POINT('Ctrl Pts',(11.6239216842761,11.4141387560827,-1.40369102556208));
#868=CARTESIAN_POINT('Ctrl Pts',(11.3693660413027,11.67126615616,-1.43238314634758));
#869=CARTESIAN_POINT('Ctrl Pts',(11.1067780552493,11.919638024004,-1.46102845582517));
#870=CARTESIAN_POINT('Ctrl Pts',(10.8366530288345,12.1588971840582,-1.48964250563438));
#871=CARTESIAN_POINT('Ctrl Pts',(10.5655353274078,12.3990355910029,-1.5183617084263));
#872=CARTESIAN_POINT('Ctrl Pts',(10.2868246813351,12.6299946101436,-1.54704942137698));
#873=CARTESIAN_POINT('Ctrl Pts',(10.0009798102961,12.8513812971366,-1.57572136879111));
#874=CARTESIAN_POINT('Ctrl Pts',(9.71608480716404,13.0720323119859,-1.60429803878227));
#875=CARTESIAN_POINT('Ctrl Pts',(9.42410247468941,13.2831748869402,-1.6328590478416));
#876=CARTESIAN_POINT('Ctrl Pts',(9.12545168432023,13.4843825070163,-1.66141996461276));
#877=CARTESIAN_POINT('Ctrl Pts',(8.86933985299369,13.6569306927781,-1.68591274659932));
#878=CARTESIAN_POINT('Ctrl Pts',(8.60832322656613,13.822172111035,-1.71040546072517));
#879=CARTESIAN_POINT('Ctrl Pts',(8.34264882814388,13.9798124790955,-1.73490792590631));
#880=CARTESIAN_POINT('Ctrl Pts',(8.02496137599394,14.1683152749333,-1.7642074210064));
#881=CARTESIAN_POINT('Ctrl Pts',(7.70061396288676,14.3459508636693,-1.79352085896544));
#882=CARTESIAN_POINT('Ctrl Pts',(7.37021076177877,14.5125211550344,-1.82286502897064));
#883=CARTESIAN_POINT('Ctrl Pts',(7.03980756067078,14.6790914463995,-1.85220919897584));
#884=CARTESIAN_POINT('Ctrl Pts',(6.70334795124461,14.834596650252,-1.881584101027));
#885=CARTESIAN_POINT('Ctrl Pts',(6.36142037068045,14.9787838611685,-1.91100652494743));
#886=CARTESIAN_POINT('Ctrl Pts',(6.03066521946883,15.1182597778839,-1.93946757584235));
#887=CARTESIAN_POINT('Ctrl Pts',(5.69584737854397,15.2467007787498,-1.96788256986742));
#888=CARTESIAN_POINT('Ctrl Pts',(5.35756749713268,15.3640370132126,-1.99626668415332));
#889=CARTESIAN_POINT('Ctrl Pts',(5.01628140080687,15.4824159876001,-2.02490304148525));
#890=CARTESIAN_POINT('Ctrl Pts',(4.67147094169374,15.5894921645463,-2.0535079677965));
#891=CARTESIAN_POINT('Ctrl Pts',(4.32372613336527,15.6851481901095,-2.08209704902629));
#892=CARTESIAN_POINT('Ctrl Pts',(3.97493948392487,15.7810908004833,-2.11077178295157));
#893=CARTESIAN_POINT('Ctrl Pts',(3.62320032487425,15.8655449127405,-2.13943057670948));
#894=CARTESIAN_POINT('Ctrl Pts',(3.26908524850016,15.9383434528731,-2.16808915732654));
#895=CARTESIAN_POINT('Ctrl Pts',(2.91639547927006,16.010848980123,-2.19663238764532));
#896=CARTESIAN_POINT('Ctrl Pts',(2.56134832173239,16.0717927073945,-2.22517540653599));
#897=CARTESIAN_POINT('Ctrl Pts',(2.20450321026043,16.1209590687797,-2.25373375245804));
#898=CARTESIAN_POINT('Ctrl Pts',(1.85202863935825,16.1695232541222,-2.28194232363064));
#899=CARTESIAN_POINT('Ctrl Pts',(1.49779935692402,16.2065968632752,-2.31016584869234));
#900=CARTESIAN_POINT('Ctrl Pts',(1.14235257796931,16.231921419012,-2.33841930268223));
#901=CARTESIAN_POINT('Ctrl Pts',(1.04705345441526,16.2387112061448,-2.34599435909582));
#902=CARTESIAN_POINT('Ctrl Pts',(0.951666826794462,16.2446561430563,-2.35357156690574));
#903=CARTESIAN_POINT('Ctrl Pts',(0.856203099771092,16.2497506076325,-2.36115121472837));
#904=CARTESIAN_POINT('Ctrl Pts',(0.61627771891039,16.2625543331085,-2.38020085742867));
#905=CARTESIAN_POINT('Ctrl Pts',(0.375865180474455,16.2699867411997,-2.39926591242985));
#906=CARTESIAN_POINT('Ctrl Pts',(0.13513821460892,16.2720631934944,-2.41835096159249));
#907=CARTESIAN_POINT('Ctrl Pts',(-0.221740819398393,16.275141545296,-2.44664465060509));
#908=CARTESIAN_POINT('Ctrl Pts',(-0.578181135345793,16.2664412480825,-2.4748928262854));
#909=CARTESIAN_POINT('Ctrl Pts',(-0.933619326744713,16.2461936464667,-2.50311039782672));
#910=CARTESIAN_POINT('Ctrl Pts',(-1.29302363273125,16.2257201144077,-2.53164283176838));
#911=CARTESIAN_POINT('Ctrl Pts',(-1.65140386420623,16.1934401169347,-2.56014397477449));
#912=CARTESIAN_POINT('Ctrl Pts',(-2.00818480229058,16.1495399190228,-2.58862924128154));
#913=CARTESIAN_POINT('Ctrl Pts',(-2.36750696817731,16.1053270351135,-2.61731739853604));
#914=CARTESIAN_POINT('Ctrl Pts',(-2.72520754955555,16.0493277730715,-2.6459894523198));
#915=CARTESIAN_POINT('Ctrl Pts',(-3.08069784434925,15.9816796923975,-2.67466114937693));
#916=CARTESIAN_POINT('Ctrl Pts',(-3.43544204610117,15.9141735896144,-2.70327267108193));
#917=CARTESIAN_POINT('Ctrl Pts',(-3.78798579870455,15.8350673878285,-2.73188383755634));
#918=CARTESIAN_POINT('Ctrl Pts',(-4.13773443328015,15.7444469506578,-2.76051029718328));
#919=CARTESIAN_POINT('Ctrl Pts',(-4.48319481610271,15.6549376064554,-2.78878576911922));
#920=CARTESIAN_POINT('Ctrl Pts',(-4.82592871704456,15.5541944549775,-2.81707616149052));
#921=CARTESIAN_POINT('Ctrl Pts',(-5.16534562275906,15.4422530805398,-2.84539655466944));
#922=CARTESIAN_POINT('Ctrl Pts',(-5.48588116547714,15.3365388730154,-2.87214151770682));
#923=CARTESIAN_POINT('Ctrl Pts',(-5.80345873459742,15.220837240725,-2.89891323657635));
#924=CARTESIAN_POINT('Ctrl Pts',(-6.1175601861989,15.0951408561756,-2.92572441279728));
#925=CARTESIAN_POINT('Ctrl Pts',(-6.35882773353424,14.9985909731536,-2.94631860838288));
#926=CARTESIAN_POINT('Ctrl Pts',(-6.59748811043104,14.896365669266,-2.96688869294094));
#927=CARTESIAN_POINT('Ctrl Pts',(-6.83333208623222,14.7885267057451,-2.98744041512604));
#928=CARTESIAN_POINT('Ctrl Pts',(-7.15790716175704,14.6401157081336,-3.01572426998276));
#929=CARTESIAN_POINT('Ctrl Pts',(-7.47714885553994,14.4810745166998,-3.04397334642088));
#930=CARTESIAN_POINT('Ctrl Pts',(-7.79065541022393,14.3118551033533,-3.07220262924498));
#931=CARTESIAN_POINT('Ctrl Pts',(-8.10744446688362,14.140863915062,-3.10072748061544));
#932=CARTESIAN_POINT('Ctrl Pts',(-8.41837812780958,13.9594799775242,-3.12923212171172));
#933=CARTESIAN_POINT('Ctrl Pts',(-8.7230226383769,13.7681201496057,-3.15773201353569));
#934=CARTESIAN_POINT('Ctrl Pts',(-9.02947740900068,13.5756232224096,-3.18640125755212));
#935=CARTESIAN_POINT('Ctrl Pts',(-9.32956854510105,13.3730311769502,-3.21506569568573));
#936=CARTESIAN_POINT('Ctrl Pts',(-9.62282797540058,13.1607230925523,-3.24374106677656));
#937=CARTESIAN_POINT('Ctrl Pts',(-9.91542011684106,12.9488980985678,-3.27235118930696));
#938=CARTESIAN_POINT('Ctrl Pts',(-10.2012120555974,12.7274008607012,-3.30097219509718));
#939=CARTESIAN_POINT('Ctrl Pts',(-10.4797056520396,12.4965682221103,-3.32961971637097));
#940=CARTESIAN_POINT('Ctrl Pts',(-10.7553914444382,12.2680628643773,-3.35797841008428));
#941=CARTESIAN_POINT('Ctrl Pts',(-11.0239257050077,12.0304090039632,-3.38636308731299));
#942=CARTESIAN_POINT('Ctrl Pts',(-11.2847864455744,11.783900254678,-3.414788912772));
#943=CARTESIAN_POINT('Ctrl Pts',(-11.3408639570946,11.7309080060252,-3.42089964277755));
#944=CARTESIAN_POINT('Ctrl Pts',(-11.3965866996484,11.6775064397826,-3.42701227435016));
#945=CARTESIAN_POINT('Ctrl Pts',(-11.4519492236175,11.6236982968799,-3.433126958145));
#946=CARTESIAN_POINT('Ctrl Pts',(-11.7252684969384,11.3580528482525,-3.4633145437458));
#947=CARTESIAN_POINT('Ctrl Pts',(-11.988888832511,11.083398353831,-3.49345032696934));
#948=CARTESIAN_POINT('Ctrl Pts',(-12.2423190425977,10.8002252995451,-3.52355241153794));
#949=CARTESIAN_POINT('Ctrl Pts',(-12.4957492526844,10.5170522452591,-3.55365449610654));
#950=CARTESIAN_POINT('Ctrl Pts',(-12.7389899070701,10.2253601512724,-3.58372288202048));
#951=CARTESIAN_POINT('Ctrl Pts',(-12.9715116105289,9.92558922181172,-3.61377567370726));
#952=CARTESIAN_POINT('Ctrl Pts',(-13.1926047944986,9.64055213378882,-3.64235136063184));
#953=CARTESIAN_POINT('Ctrl Pts',(-13.4040069915049,9.34821016983729,-3.67091294858556));
#954=CARTESIAN_POINT('Ctrl Pts',(-13.6055229306116,9.04913687525143,-3.69947600212649));
#955=CARTESIAN_POINT('Ctrl Pts',(-13.8076881335652,8.74909999694816,-3.72813108291898));
#956=CARTESIAN_POINT('Ctrl Pts',(-13.9999035329724,8.44228782743839,-3.75678763875753));
#957=CARTESIAN_POINT('Ctrl Pts',(-14.1819280378006,8.1292504571585,-3.78546138570702));
#958=CARTESIAN_POINT('Ctrl Pts',(-14.3632457208909,7.8174286463897,-3.81402378925431));
#959=CARTESIAN_POINT('Ctrl Pts',(-14.5344517154308,7.49942935025387,-3.84260325066198));
#960=CARTESIAN_POINT('Ctrl Pts',(-14.6952607213411,7.17577545843276,-3.87121530419616));
#961=CARTESIAN_POINT('Ctrl Pts',(-14.8250368651318,6.91458017421583,-3.89430581428655));
#962=CARTESIAN_POINT('Ctrl Pts',(-14.9480408060784,6.64970164998962,-3.91741755104917));
#963=CARTESIAN_POINT('Ctrl Pts',(-15.0640986400411,6.38140834790224,-3.94055867953181));
#964=CARTESIAN_POINT('Ctrl Pts',(-15.2080117468002,6.04872143390671,-3.96925395653414));
#965=CARTESIAN_POINT('Ctrl Pts',(-15.3407836201155,5.71185258581739,-3.99790242983767));
#966=CARTESIAN_POINT('Ctrl Pts',(-15.4622499461638,5.37138521222213,-4.02651964698584));
#967=CARTESIAN_POINT('Ctrl Pts',(-15.5841264659875,5.02976807472183,-4.0552335049457));
#968=CARTESIAN_POINT('Ctrl Pts',(-15.6946211991624,4.68452753804882,-4.08391589528857));
#969=CARTESIAN_POINT('Ctrl Pts',(-15.7935230828642,4.3362259093407,-4.11258252418599));
#970=CARTESIAN_POINT('Ctrl Pts',(-15.8921221863319,3.98899057830812,-4.14116139248387));
#971=CARTESIAN_POINT('Ctrl Pts',(-15.9791995160744,3.63871232719053,-4.16972459569383));
#972=CARTESIAN_POINT('Ctrl Pts',(-16.0544979108682,3.28592955027156,-4.19828769675377));
#973=CARTESIAN_POINT('Ctrl Pts',(-16.0912886285469,3.11356025099145,-4.21224359833709));
#974=CARTESIAN_POINT('Ctrl Pts',(-16.1252666259128,2.94059281501123,-4.22619947554292));
#975=CARTESIAN_POINT('Ctrl Pts',(-16.1563974896919,2.76708899836178,-4.24015714372435));
#976=CARTESIAN_POINT('Ctrl Pts',(-16.2202522967762,2.41120254371068,-4.26878674473377));
#977=CARTESIAN_POINT('Ctrl Pts',(-16.2721316214749,2.05305947346568,-4.29742388090189));
#978=CARTESIAN_POINT('Ctrl Pts',(-16.3120747995678,1.69325567906728,-4.32608421902879));
#979=CARTESIAN_POINT('Ctrl Pts',(-16.3519654512147,1.33392503716914,-4.35470686797384));
#980=CARTESIAN_POINT('Ctrl Pts',(-16.3799512951047,0.972937456014201,-4.38335265789527));
#981=CARTESIAN_POINT('Ctrl Pts',(-16.396019782196,0.610888397925696,-4.41203719444402));
#982=CARTESIAN_POINT('Ctrl Pts',(-16.4027346582505,0.459591356898875,-4.42402420395584));
#983=CARTESIAN_POINT('Ctrl Pts',(-16.4073677528289,0.308109020274655,-4.43601797990984));
#984=CARTESIAN_POINT('Ctrl Pts',(-16.4099154873957,0.156485315294201,-4.44801966119748));
#985=CARTESIAN_POINT('Ctrl Pts',(-16.411430751137,0.0663071996160738,-4.45515765458465));
#986=CARTESIAN_POINT('Ctrl Pts',(-16.412207129335,-0.0238489923874466,-4.46229275209938));
#987=CARTESIAN_POINT('Ctrl Pts',(-16.4122471352594,-0.113973933086685,-4.46942519299406));
#988=CARTESIAN_POINT('',(-16.284643660196,-0.11423583854134,5.2168397166409));
#989=CARTESIAN_POINT('',(-16.129,-0.114235838541338,16.95));
#990=CARTESIAN_POINT('Origin',(-1.11022302462516E-15,-0.114235838541339,
5.21683971664091));
#991=CARTESIAN_POINT('Ctrl Pts',(-16.4122471352594,-0.113973933086685,-4.46942519299406));
#992=CARTESIAN_POINT('Ctrl Pts',(-16.4124071957039,-0.474556766584294,-4.49796153070405));
#993=CARTESIAN_POINT('Ctrl Pts',(-16.400783888684,-0.834638542047738,-4.52645534350097));
#994=CARTESIAN_POINT('Ctrl Pts',(-16.3775059168203,-1.193629488412,-4.55492195604359));
#995=CARTESIAN_POINT('Ctrl Pts',(-16.3540307722201,-1.55566121632015,-4.58362969096245));
#996=CARTESIAN_POINT('Ctrl Pts',(-16.3187027093082,-1.91658413034253,-4.61230976288312));
#997=CARTESIAN_POINT('Ctrl Pts',(-16.27160120996,-2.2757990912432,-4.6409778897692));
#998=CARTESIAN_POINT('Ctrl Pts',(-16.2245509832901,-2.63462302609577,-4.66961480975807));
#999=CARTESIAN_POINT('Ctrl Pts',(-16.1657528857119,-2.99174330615225,-4.6982398107041));
#1000=CARTESIAN_POINT('Ctrl Pts',(-16.0952343187112,-3.34655975973875,-4.72686855987601));
#1001=CARTESIAN_POINT('Ctrl Pts',(-16.0254081202768,-3.69789253846178,-4.75521622497515));
#1002=CARTESIAN_POINT('Ctrl Pts',(-15.9440903570798,-4.04696705165693,-4.78356756506039));
#1003=CARTESIAN_POINT('Ctrl Pts',(-15.8512581516788,-4.39318934174047,-4.81193779099961));
#1004=CARTESIAN_POINT('Ctrl Pts',(-15.7916830185568,-4.61537773996336,-4.83014440345409));
#1005=CARTESIAN_POINT('Ctrl Pts',(-15.7273647401783,-4.83639121695514,-4.84835879394477));
#1006=CARTESIAN_POINT('Ctrl Pts',(-15.6582866708921,-5.05606873085273,-4.86658498284225));
#1007=CARTESIAN_POINT('Ctrl Pts',(-15.54608316746,-5.41289090233611,-4.89618978027863));
#1008=CARTESIAN_POINT('Ctrl Pts',(-15.4213240380817,-5.76619010750709,-4.92582570601067));
#1009=CARTESIAN_POINT('Ctrl Pts',(-15.2842968290965,-6.1153793496849,-4.95550998975699));
#1010=CARTESIAN_POINT('Ctrl Pts',(-15.1534584175615,-6.44879755260983,-4.98385359072272));
#1011=CARTESIAN_POINT('Ctrl Pts',(-15.0118499905116,-6.77741111135798,-5.01215153527791));
#1012=CARTESIAN_POINT('Ctrl Pts',(-14.8598829183311,-7.10077119056843,-5.04041880272034));
#1013=CARTESIAN_POINT('Ctrl Pts',(-14.7063253222095,-7.42751563416907,-5.06898192218498));
#1014=CARTESIAN_POINT('Ctrl Pts',(-14.5421908934693,-7.74889655380271,-5.09751371902759));
#1015=CARTESIAN_POINT('Ctrl Pts',(-14.3678523275162,-8.06443796207366,-5.12602964838494));
#1016=CARTESIAN_POINT('Ctrl Pts',(-14.1925108492116,-8.38179457614292,-5.15470962049218));
#1017=CARTESIAN_POINT('Ctrl Pts',(-14.0068472300263,-8.69324481371887,-5.18337354202779));
#1018=CARTESIAN_POINT('Ctrl Pts',(-13.8111923080459,-8.99828378435026,-5.21203713697114));
#1019=CARTESIAN_POINT('Ctrl Pts',(-13.6160972896673,-9.30244982821544,-5.24061870561081));
#1020=CARTESIAN_POINT('Ctrl Pts',(-13.4110677493501,-9.6002417300543,-5.26919994952504));
#1021=CARTESIAN_POINT('Ctrl Pts',(-13.1963882733245,-9.89113102587167,-5.29779645866275));
#1022=CARTESIAN_POINT('Ctrl Pts',(-12.9845625390396,-10.1781535201634,-5.32601283340998));
#1023=CARTESIAN_POINT('Ctrl Pts',(-12.7633413550173,-10.4584561049255,-5.35424407023699));
#1024=CARTESIAN_POINT('Ctrl Pts',(-12.5329609552907,-10.7314974267753,-5.38250514615571));
#1025=CARTESIAN_POINT('Ctrl Pts',(-12.3144061099977,-10.990523385261,-5.40931556528235));
#1026=CARTESIAN_POINT('Ctrl Pts',(-12.0876077402094,-11.2430144930517,-5.43615283881103));
#1027=CARTESIAN_POINT('Ctrl Pts',(-11.8527401878844,-11.4884748754985,-5.46302975423311));
#1028=CARTESIAN_POINT('Ctrl Pts',(-11.7652197339972,-11.5799426149559,-5.4730451003869));
#1029=CARTESIAN_POINT('Ctrl Pts',(-11.6766764893753,-11.6703313574402,-5.48305474635246));
#1030=CARTESIAN_POINT('Ctrl Pts',(-11.5871257107537,-11.7596211985491,-5.49305935292498));
#1031=CARTESIAN_POINT('Ctrl Pts',(-11.3344677472465,-12.0115429547159,-5.52128628250854));
#1032=CARTESIAN_POINT('Ctrl Pts',(-11.0737927377967,-12.254719457785,-5.54947309717406));
#1033=CARTESIAN_POINT('Ctrl Pts',(-10.8056714514424,-12.488943532494,-5.57763463810422));
#1034=CARTESIAN_POINT('Ctrl Pts',(-10.5344836139017,-12.725846469907,-5.60611826762318));
#1035=CARTESIAN_POINT('Ctrl Pts',(-10.2556777864187,-12.9535913689276,-5.63457604197939));
#1036=CARTESIAN_POINT('Ctrl Pts',(-9.96980359765637,-13.1719297203744,-5.66302331798795));
#1037=CARTESIAN_POINT('Ctrl Pts',(-9.68170687076324,-13.3919655503995,-5.69169175826434));
#1038=CARTESIAN_POINT('Ctrl Pts',(-9.38643099380905,-13.6024483476695,-5.72034953631838));
#1039=CARTESIAN_POINT('Ctrl Pts',(-9.08450375785861,-13.8030840943762,-5.74901237051218));
#1040=CARTESIAN_POINT('Ctrl Pts',(-8.78301112953303,-14.0034310369773,-5.77763394613501));
#1041=CARTESIAN_POINT('Ctrl Pts',(-8.47488577315712,-14.1939595514187,-5.80626056335213));
#1042=CARTESIAN_POINT('Ctrl Pts',(-8.16062596643578,-14.3743327653579,-5.83490787332385));
#1043=CARTESIAN_POINT('Ctrl Pts',(-7.84957407884551,-14.5528647553437,-5.8632627556553));
#1044=CARTESIAN_POINT('Ctrl Pts',(-7.53251183129776,-14.7214479364524,-5.89163791044104));
#1045=CARTESIAN_POINT('Ctrl Pts',(-7.20990328275214,-14.8797086532924,-5.92004851498079));
#1046=CARTESIAN_POINT('Ctrl Pts',(-7.01879478772014,-14.9734599427556,-5.93687853359319));
#1047=CARTESIAN_POINT('Ctrl Pts',(-6.82573965770252,-15.0635879632218,-5.9537209922473));
#1048=CARTESIAN_POINT('Ctrl Pts',(-6.63083224104178,-15.1500066389551,-5.97057904608988));
#1049=CARTESIAN_POINT('Ctrl Pts',(-6.2983186872558,-15.2974375652579,-5.99933901576753));
#1050=CARTESIAN_POINT('Ctrl Pts',(-5.96148465775562,-15.4336008825799,-6.02805198518424));
#1051=CARTESIAN_POINT('Ctrl Pts',(-5.62087368812485,-15.5582446675309,-6.05673359975687));
#1052=CARTESIAN_POINT('Ctrl Pts',(-5.37191800956287,-15.6493479520042,-6.07769725464421));
#1053=CARTESIAN_POINT('Ctrl Pts',(-5.12094383227261,-15.7342963612894,-6.09864415890166));
#1054=CARTESIAN_POINT('Ctrl Pts',(-4.86815403783201,-15.8129766104267,-6.11958042182735));
#1055=CARTESIAN_POINT('Ctrl Pts',(-4.50745421318145,-15.9252436112764,-6.14945388401695));
#1056=CARTESIAN_POINT('Ctrl Pts',(-4.1430585359905,-16.0247515453964,-6.17930568067486));
#1057=CARTESIAN_POINT('Ctrl Pts',(-3.77566349340723,-16.1115358923522,-6.20915356042755));
#1058=CARTESIAN_POINT('Ctrl Pts',(-3.42305708676477,-16.1948269365582,-6.23779998295816));
#1059=CARTESIAN_POINT('Ctrl Pts',(-3.06768720252987,-16.2663977654126,-6.26644279757313));
#1060=CARTESIAN_POINT('Ctrl Pts',(-2.71015581566135,-16.326227400852,-6.29509769531669));
#1061=CARTESIAN_POINT('Ctrl Pts',(-2.35278955692644,-16.3860294035957,-6.32373935861438));
#1062=CARTESIAN_POINT('Ctrl Pts',(-1.99326320913875,-16.4341010956826,-6.35239309388187));
#1063=CARTESIAN_POINT('Ctrl Pts',(-1.63217331414552,-16.4703697515041,-6.3810745710111));
#1064=CARTESIAN_POINT('Ctrl Pts',(-1.27382579580166,-16.5063629570397,-6.40953822035218));
#1065=CARTESIAN_POINT('Ctrl Pts',(-0.913937824360162,-16.5307317138639,
-6.43802919177236));
#1066=CARTESIAN_POINT('Ctrl Pts',(-0.553096478668628,-16.5433538310569,
-6.46656280140789));
#1067=CARTESIAN_POINT('Ctrl Pts',(-0.504228352801225,-16.5450632227856,
-6.47042705932559));
#1068=CARTESIAN_POINT('Ctrl Pts',(-0.455342754836482,-16.5465570943899,
-6.47429209926402));
#1069=CARTESIAN_POINT('Ctrl Pts',(-0.406441157547101,-16.5478350697121,
-6.47815795926722));
#1070=CARTESIAN_POINT('Ctrl Pts',(-0.0434662432000207,-16.5573209149368,
-6.50685252716107));
#1071=CARTESIAN_POINT('Ctrl Pts',(0.319225700959152,-16.5548858668327,-6.53550031202192));
#1072=CARTESIAN_POINT('Ctrl Pts',(0.681032377953656,-16.5405760221174,-6.56411685089288));
#1073=CARTESIAN_POINT('Ctrl Pts',(1.04397330209638,-16.5262213167027,-6.59282310128568));
#1074=CARTESIAN_POINT('Ctrl Pts',(1.40602398157448,-16.4999172887983,-6.62149790947198));
#1075=CARTESIAN_POINT('Ctrl Pts',(1.76658466739927,-16.4616587011948,-6.65015695965924));
#1076=CARTESIAN_POINT('Ctrl Pts',(2.12614815307415,-16.4235059250977,-6.67873674771321));
#1077=CARTESIAN_POINT('Ctrl Pts',(2.48423045356838,-16.3734646259973,-6.70730086481156));
#1078=CARTESIAN_POINT('Ctrl Pts',(2.84023625445014,-16.3114779282335,-6.73586486596298));
#1079=CARTESIAN_POINT('Ctrl Pts',(2.88295876666501,-16.3040392082862,-6.73929269181603));
#1080=CARTESIAN_POINT('Ctrl Pts',(2.92565136805075,-16.2964283986253,-6.74272051599997));
#1081=CARTESIAN_POINT('Ctrl Pts',(2.96831302310682,-16.2886453506929,-6.74614836539786));
#1082=CARTESIAN_POINT('Ctrl Pts',(3.32437646752077,-16.2236863412213,-6.77475794141967));
#1083=CARTESIAN_POINT('Ctrl Pts',(3.6782853147761,-16.1467334901251,-6.80336927378046));
#1084=CARTESIAN_POINT('Ctrl Pts',(4.02949936468356,-16.0580462702985,-6.83199799238649));
#1085=CARTESIAN_POINT('Ctrl Pts',(4.38051812905857,-15.9694083632228,-6.86061079256739));
#1086=CARTESIAN_POINT('Ctrl Pts',(4.7288456241678,-15.869048901886,-6.88924095966432));
#1087=CARTESIAN_POINT('Ctrl Pts',(5.07392439742754,-15.7571783678796,-6.91790409810196));
#1088=CARTESIAN_POINT('Ctrl Pts',(5.34598172887006,-15.6689805379716,-6.94050188608078));
#1089=CARTESIAN_POINT('Ctrl Pts',(5.61601951547676,-15.5736268760202,-6.9631201677996));
#1090=CARTESIAN_POINT('Ctrl Pts',(5.88375332855774,-15.4712006289926,-6.98576659021649));
#1091=CARTESIAN_POINT('Ctrl Pts',(6.22078811855417,-15.3422620826812,-7.01427487662087));
#1092=CARTESIAN_POINT('Ctrl Pts',(6.55309781107155,-15.2025283569943,-7.04273698911997));
#1093=CARTESIAN_POINT('Ctrl Pts',(6.88017955502372,-15.0523329724478,-7.0711681622727));
#1094=CARTESIAN_POINT('Ctrl Pts',(7.21042762581644,-14.9006836159625,-7.09987456444179));
#1095=CARTESIAN_POINT('Ctrl Pts',(7.53534658273859,-14.7383688993426,-7.12854942534543));
#1096=CARTESIAN_POINT('Ctrl Pts',(7.85440663567844,-14.5656805949203,-7.15720842685568));
#1097=CARTESIAN_POINT('Ctrl Pts',(8.17338811131779,-14.3930348197357,-7.18586037029974));
#1098=CARTESIAN_POINT('Ctrl Pts',(8.48651409781341,-14.2100203166594,-7.21449646216122));
#1099=CARTESIAN_POINT('Ctrl Pts',(8.79323502323723,-14.0168806836996,-7.2431323733086));
#1100=CARTESIAN_POINT('Ctrl Pts',(9.09740879905614,-13.8253449698044,-7.27153047886883));
#1101=CARTESIAN_POINT('Ctrl Pts',(9.3952839329701,-13.6238513037706,-7.29992840670476));
#1102=CARTESIAN_POINT('Ctrl Pts',(9.68629711810383,-13.412594214112,-7.32834144106615));
#1103=CARTESIAN_POINT('Ctrl Pts',(9.83790778037785,-13.3025345023553,-7.34314392829629));
#1104=CARTESIAN_POINT('Ctrl Pts',(9.98765550988855,-13.1898241639066,-7.3579505156762));
#1105=CARTESIAN_POINT('Ctrl Pts',(10.1354570179274,-13.0744864075198,-7.37276336446809));
#1106=CARTESIAN_POINT('Ctrl Pts',(10.4212715731474,-12.8514493764424,-7.40140805047414));
#1107=CARTESIAN_POINT('Ctrl Pts',(10.6998107568411,-12.6185890589252,-7.43007615085559));
#1108=CARTESIAN_POINT('Ctrl Pts',(10.9706779786852,-12.3763472909674,-7.45878329478825));
#1109=CARTESIAN_POINT('Ctrl Pts',(11.079506861811,-12.2790195269294,-7.47031723525789));
#1110=CARTESIAN_POINT('Ctrl Pts',(11.1870968275799,-12.1801769784347,-7.48185747840668));
#1111=CARTESIAN_POINT('Ctrl Pts',(11.2934202245308,-12.0798469204351,-7.49340503793717));
#1112=CARTESIAN_POINT('Ctrl Pts',(11.5548219870971,-11.8331801024857,-7.52179533114801));
#1113=CARTESIAN_POINT('Ctrl Pts',(11.8077408821653,-11.5783075713567,-7.55013983555113));
#1114=CARTESIAN_POINT('Ctrl Pts',(12.05189713531,-11.315770074741,-7.57845359549114));
#1115=CARTESIAN_POINT('Ctrl Pts',(12.2984352076777,-11.050671444228,-7.60704356485372));
#1116=CARTESIAN_POINT('Ctrl Pts',(12.5360392300269,-10.7777571800256,-7.63560218698332));
#1117=CARTESIAN_POINT('Ctrl Pts',(12.764389998725,-10.4975408741008,-7.66414495139115));
#1118=CARTESIAN_POINT('Ctrl Pts',(12.9937416129875,-10.2160963995631,-7.69281281675359));
#1119=CARTESIAN_POINT('Ctrl Pts',(13.2137590642063,-9.92728529777008,-7.72146468508275));
#1120=CARTESIAN_POINT('Ctrl Pts',(13.4240818641194,-9.63159094555195,-7.750116251032));
#1121=CARTESIAN_POINT('Ctrl Pts',(13.6336478667069,-9.33696058019155,-7.77866472103303));
#1122=CARTESIAN_POINT('Ctrl Pts',(13.8335891934517,-9.03549593920433,-7.80721289082669));
#1123=CARTESIAN_POINT('Ctrl Pts',(14.0235072364678,-8.72764542429938,-7.8357762868274));
#1124=CARTESIAN_POINT('Ctrl Pts',(14.2107284491705,-8.42416637714649,-7.86393408349187));
#1125=CARTESIAN_POINT('Ctrl Pts',(14.3882092573243,-8.11448104842457,-7.89210667701146));
#1126=CARTESIAN_POINT('Ctrl Pts',(14.5555227865731,-7.79899712588609,-7.92030894226879));
#1127=CARTESIAN_POINT('Ctrl Pts',(14.7118017933214,-7.50431973619299,-7.94665123522176));
#1128=CARTESIAN_POINT('Ctrl Pts',(14.8592102009502,-7.20458290625534,-7.9730194152048));
#1129=CARTESIAN_POINT('Ctrl Pts',(14.9973609129883,-6.90010659156643,-7.99942560431059));
#1130=CARTESIAN_POINT('Ctrl Pts',(15.0002344548819,-6.89377346861006,-7.99997485439787));
#1131=CARTESIAN_POINT('Ctrl Pts',(15.0031039900561,-6.88743829482522,-8.00052412092951));
#1132=CARTESIAN_POINT('Ctrl Pts',(15.0059695172975,-6.88110107416309,-8.0010734040146));
#1133=CARTESIAN_POINT('Ctrl Pts',(15.1529499327976,-6.55604838836252,-8.02924757556269));
#1134=CARTESIAN_POINT('Ctrl Pts',(15.2889269014672,-6.22663581453491,-8.05737665641975));
#1135=CARTESIAN_POINT('Ctrl Pts',(15.413917936698,-5.89347272919125,-8.08547534816545));
#1136=CARTESIAN_POINT('Ctrl Pts',(15.5404433009155,-5.55621989630538,-8.11391896574646));
#1137=CARTESIAN_POINT('Ctrl Pts',(15.6557115384572,-5.21512341373074,-8.1423314435521));
#1138=CARTESIAN_POINT('Ctrl Pts',(15.7596950976951,-4.87078746690654,-8.17072803180223));
#1139=CARTESIAN_POINT('Ctrl Pts',(15.8646693025596,-4.52317105053236,-8.19939515278046));
#1140=CARTESIAN_POINT('Ctrl Pts',(15.9581429629996,-4.17225261236978,-8.22804608000237));
#1141=CARTESIAN_POINT('Ctrl Pts',(16.0400387719374,-3.81863336399021,-8.25669650429586));
#1142=CARTESIAN_POINT('Ctrl Pts',(16.1218792698561,-3.46525294396153,-8.28532757858614));
#1143=CARTESIAN_POINT('Ctrl Pts',(16.1921576523581,-3.10917478547504,-8.3139581506272));
#1144=CARTESIAN_POINT('Ctrl Pts',(16.2507461425369,-2.75098703586957,-8.34260388005504));
#1145=CARTESIAN_POINT('Ctrl Pts',(16.308734405777,-2.39646884551955,-8.37095613992211));
#1146=CARTESIAN_POINT('Ctrl Pts',(16.3552710972679,-2.03988350867671,-8.39932324819914));
#1147=CARTESIAN_POINT('Ctrl Pts',(16.3901818820035,-1.68179812508741,-8.42772038870527));
#1148=CARTESIAN_POINT('Ctrl Pts',(16.4233574378085,-1.34151125625287,-8.45470605879832));
#1149=CARTESIAN_POINT('Ctrl Pts',(16.4460338110754,-0.999869329956181,-8.48171884983673));
#1150=CARTESIAN_POINT('Ctrl Pts',(16.4580179490417,-0.657363168565315,-8.50877179265888));
#1151=CARTESIAN_POINT('Ctrl Pts',(16.4707518819094,-0.293427900278557,-8.5375173193494));
#1152=CARTESIAN_POINT('Ctrl Pts',(16.4713730641089,0.0703130768615629,-8.56621591178232));
#1153=CARTESIAN_POINT('Ctrl Pts',(16.4598316228052,0.433265038152315,-8.59488318230827));
#1154=CARTESIAN_POINT('Ctrl Pts',(16.4556360267594,0.565206948485258,-8.60530443591928));
#1155=CARTESIAN_POINT('Ctrl Pts',(16.4498326553647,0.697044711409829,-8.61572155034515));
#1156=CARTESIAN_POINT('Ctrl Pts',(16.442417440185,0.828750088412015,-8.62613527561853));
#1157=CARTESIAN_POINT('Ctrl Pts',(16.4222250938434,1.18739653669956,-8.65449285423644));
#1158=CARTESIAN_POINT('Ctrl Pts',(16.3900843398032,1.54506123642774,-8.68282530138634));
#1159=CARTESIAN_POINT('Ctrl Pts',(16.3462480059,1.90119760182575,-8.71114776244712));
#1160=CARTESIAN_POINT('Ctrl Pts',(16.3019310566988,2.26123859541923,-8.73978074692188));
#1161=CARTESIAN_POINT('Ctrl Pts',(16.2456605871124,2.61971811201052,-8.76840352513408));
#1162=CARTESIAN_POINT('Ctrl Pts',(16.1776448009235,2.97606822688907,-8.79703174667509));
#1163=CARTESIAN_POINT('Ctrl Pts',(16.1095881262793,3.33263256564941,-8.82567717839365));
#1164=CARTESIAN_POINT('Ctrl Pts',(16.0297718473545,3.68706550241939,-8.85432805998756));
#1165=CARTESIAN_POINT('Ctrl Pts',(15.9383536759276,4.03878654580393,-8.88300006986831));
#1166=CARTESIAN_POINT('Ctrl Pts',(15.8476027001142,4.38794062975787,-8.91146282332967));
#1167=CARTESIAN_POINT('Ctrl Pts',(15.7454183489726,4.73442278756034,-8.93994639780344));
#1168=CARTESIAN_POINT('Ctrl Pts',(15.6319076857753,5.07764568729506,-8.96846613148984));
#1169=CARTESIAN_POINT('Ctrl Pts',(15.5682300328747,5.27018820322472,-8.9844652425103));
#1170=CARTESIAN_POINT('Ctrl Pts',(15.5009871241805,5.46170462668208,-9.0004757329507));
#1171=CARTESIAN_POINT('Ctrl Pts',(15.4301916486194,5.65208760984937,-9.01650031074498));
#1172=CARTESIAN_POINT('Ctrl Pts',(15.303425917684,5.99298563797274,-9.04519377315796));
#1173=CARTESIAN_POINT('Ctrl Pts',(15.1656792034489,6.32915719249901,-9.07384047498591));
#1174=CARTESIAN_POINT('Ctrl Pts',(15.0172008642299,6.66005424755556,-9.10245594199174));
#1175=CARTESIAN_POINT('Ctrl Pts',(14.8683484581019,6.99178494366171,-9.13114350098989));
#1176=CARTESIAN_POINT('Ctrl Pts',(14.7087101187877,7.31821508889795,-9.1597996675856));
#1177=CARTESIAN_POINT('Ctrl Pts',(14.5384861761459,7.63878085552608,-9.18844008576262));
#1178=CARTESIAN_POINT('Ctrl Pts',(14.4107557269242,7.87932286589806,-9.20993091380287));
#1179=CARTESIAN_POINT('Ctrl Pts',(14.2770639845449,8.11656274556943,-9.23141287469513));
#1180=CARTESIAN_POINT('Ctrl Pts',(14.1374776812853,8.35025512201337,-9.25289257815562));
#1181=CARTESIAN_POINT('Ctrl Pts',(13.9516906530515,8.66129575513082,-9.28148170316342));
#1182=CARTESIAN_POINT('Ctrl Pts',(13.7554627839218,8.96605322261299,-9.31006682907308));
#1183=CARTESIAN_POINT('Ctrl Pts',(13.5492379448941,9.26412114840191,-9.33866354116417));
#1184=CARTESIAN_POINT('Ctrl Pts',(13.3426418279035,9.56272570233324,-9.3673117374948));
#1185=CARTESIAN_POINT('Ctrl Pts',(13.1260123210814,9.85461703544179,-9.39597156176266));
#1186=CARTESIAN_POINT('Ctrl Pts',(12.8997550147071,10.1393537642752,-9.42465868415513));
#1187=CARTESIAN_POINT('Ctrl Pts',(12.674553307772,10.422762058964,-9.45321196728824));
#1188=CARTESIAN_POINT('Ctrl Pts',(12.4398130077544,10.6990827461162,-9.4817922944226));
#1189=CARTESIAN_POINT('Ctrl Pts',(12.1958999219802,10.9678420211519,-9.51041511801212));
#1190=CARTESIAN_POINT('Ctrl Pts',(12.1565851790336,11.011161557613,-9.51502864232656));
#1191=CARTESIAN_POINT('Ctrl Pts',(12.1170320617429,11.0542845588753,-9.519643270704));
#1192=CARTESIAN_POINT('Ctrl Pts',(12.0772420298372,11.0972089357083,-9.52425906785391));
#1193=CARTESIAN_POINT('Ctrl Pts',(11.8209697870823,11.3736682847718,-9.55398763631838));
#1194=CARTESIAN_POINT('Ctrl Pts',(11.5557249719951,11.6409732396336,-9.58366601371285));
#1195=CARTESIAN_POINT('Ctrl Pts',(11.2820555291037,11.8987193449228,-9.61331146528387));
#1196=CARTESIAN_POINT('Ctrl Pts',(11.017107389999,12.148251591696,-9.64201217495637));
#1197=CARTESIAN_POINT('Ctrl Pts',(10.7442623306488,12.3888247806007,-9.67068202393214));
#1198=CARTESIAN_POINT('Ctrl Pts',(10.4639737338435,12.6200406655807,-9.69933667946619));
#1199=CARTESIAN_POINT('Ctrl Pts',(10.169845738077,12.8626729582021,-9.72940617390039));
#1200=CARTESIAN_POINT('Ctrl Pts',(9.86752084692758,13.0950019206284,-9.75945893747829));
#1201=CARTESIAN_POINT('Ctrl Pts',(9.557479593173,13.3165235282874,-9.78951307535301));
#1202=CARTESIAN_POINT('Ctrl Pts',(9.26458172840167,13.5257963431089,-9.81790540283992));
#1203=CARTESIAN_POINT('Ctrl Pts',(8.96479652225396,13.725423937514,-9.84629895685063));
#1204=CARTESIAN_POINT('Ctrl Pts',(8.65849897079677,13.9149382882384,-9.87470900280506));
#1205=CARTESIAN_POINT('Ctrl Pts',(8.64057129463105,13.9260306129808,-9.87637185025944));
#1206=CARTESIAN_POINT('Ctrl Pts',(8.62262130122217,13.9370882788971,-9.87803475421195));
#1207=CARTESIAN_POINT('Ctrl Pts',(8.60464906311053,13.9481111872317,-9.87969771772354));
#1208=CARTESIAN_POINT('Ctrl Pts',(8.29521341963928,14.1378972735424,-9.90832966556902));
#1209=CARTESIAN_POINT('Ctrl Pts',(7.97918513114158,14.3173838636359,-9.9369792690443));
#1210=CARTESIAN_POINT('Ctrl Pts',(7.65712337185208,14.4863673575571,-9.96566215140846));
#1211=CARTESIAN_POINT('Ctrl Pts',(7.40890335427355,14.6166066195053,-9.98776867402183));
#1212=CARTESIAN_POINT('Ctrl Pts',(7.15709886346965,14.7406059901049,-10.009894964709));
#1213=CARTESIAN_POINT('Ctrl Pts',(6.90196001879392,14.8582519547621,-10.0320481763153));
#1214=CARTESIAN_POINT('Ctrl Pts',(6.57467103596563,15.0091667562907,-10.0604660446419));
#1215=CARTESIAN_POINT('Ctrl Pts',(6.24293578679961,15.1491489551768,-10.0888380538597));
#1216=CARTESIAN_POINT('Ctrl Pts',(5.90735714204627,15.278122128892,-10.1171792829204));
#1217=CARTESIAN_POINT('Ctrl Pts',(5.56867018503726,15.4082899224162,-10.145783023887));
#1218=CARTESIAN_POINT('Ctrl Pts',(5.22606779515542,15.5272440294918,-10.1743554118501));
#1219=CARTESIAN_POINT('Ctrl Pts',(4.88014139878196,15.6348610614302,-10.2029119492356));
#1220=CARTESIAN_POINT('Ctrl Pts',(4.53297619645814,15.7428634835006,-10.2315707511746));
#1221=CARTESIAN_POINT('Ctrl Pts',(4.1824625917273,15.8394476839023,-10.2602135888066));
#1222=CARTESIAN_POINT('Ctrl Pts',(3.82917796089042,15.9244408676384,-10.2888561322833));
#1223=CARTESIAN_POINT('Ctrl Pts',(3.47724903522871,16.0091078959492,-10.3173887619936));
#1224=CARTESIAN_POINT('Ctrl Pts',(3.12256975274386,16.0822728405686,-10.3459210998021));
#1225=CARTESIAN_POINT('Ctrl Pts',(2.76569892893148,16.1437147949348,-10.3744686367246));
#1226=CARTESIAN_POINT('Ctrl Pts',(2.41350144881909,16.2043521462033,-10.4026423340308));
#1227=CARTESIAN_POINT('Ctrl Pts',(2.05916891977265,16.2535715953801,-10.4308308349836));
#1228=CARTESIAN_POINT('Ctrl Pts',(1.70323491122978,16.291110484383,-10.4590490304987));
#1229=CARTESIAN_POINT('Ctrl Pts',(1.50363997076199,16.3121609379388,-10.474872775684));
#1230=CARTESIAN_POINT('Ctrl Pts',(1.30354141498699,16.329537455133,-10.4907058585167));
#1231=CARTESIAN_POINT('Ctrl Pts',(1.10303376529322,16.3431865222228,-10.5065509048709));
#1232=CARTESIAN_POINT('Ctrl Pts',(0.962578294320381,16.3527476843498,-10.5176503489652));
#1233=CARTESIAN_POINT('Ctrl Pts',(0.821922088435855,16.3604796680122,-10.5287556635522));
#1234=CARTESIAN_POINT('Ctrl Pts',(0.681099367367693,16.3663848146268,-10.5398677512512));
#1235=CARTESIAN_POINT('Ctrl Pts',(0.323346599875618,16.3813865311664,-10.5680974296494));
#1236=CARTESIAN_POINT('Ctrl Pts',(-0.0343521633640191,16.3845544822433,
-10.5962818580609));
#1237=CARTESIAN_POINT('Ctrl Pts',(-0.391430677609801,16.3761151686944,-10.6244358160098));
#1238=CARTESIAN_POINT('Ctrl Pts',(-0.752666791408204,16.3675775930411,-10.6529175810888));
#1239=CARTESIAN_POINT('Ctrl Pts',(-1.11326866110301,16.347160871385,-10.6813681620153));
#1240=CARTESIAN_POINT('Ctrl Pts',(-1.47265897275406,16.3150467845319,-10.7098028611607));
#1241=CARTESIAN_POINT('Ctrl Pts',(-1.8349915575155,16.2826697845975,-10.7384703508071));
#1242=CARTESIAN_POINT('Ctrl Pts',(-2.1960932350857,16.2384030694707,-10.767121697564));
#1243=CARTESIAN_POINT('Ctrl Pts',(-2.55537306585976,16.182380057986,-10.7957725833018));
#1244=CARTESIAN_POINT('Ctrl Pts',(-2.91412635983557,16.126439150128,-10.8243814801932));
#1245=CARTESIAN_POINT('Ctrl Pts',(-3.27106371523425,16.0587762670478,-10.852989917416));
#1246=CARTESIAN_POINT('Ctrl Pts',(-3.62558886889353,15.9794729957745,-10.8816135085726));
#1247=CARTESIAN_POINT('Ctrl Pts',(-3.97608145089769,15.9010717652185,-10.9099115186494));
#1248=CARTESIAN_POINT('Ctrl Pts',(-4.32421691820332,15.8112932706101,-10.9382243398825));
#1249=CARTESIAN_POINT('Ctrl Pts',(-4.66940326800662,15.7101685103378,-10.9665670596728));
#1250=CARTESIAN_POINT('Ctrl Pts',(-4.99846504820947,15.6137675557324,-10.9935858158759));
#1251=CARTESIAN_POINT('Ctrl Pts',(-5.32484710012093,15.5070552191583,-11.0206317425988));
#1252=CARTESIAN_POINT('Ctrl Pts',(-5.64801634792941,15.3900191388877,-11.0477179106209));
#1253=CARTESIAN_POINT('Ctrl Pts',(-5.98948025368288,15.2663576291547,-11.0763374305394));
#1254=CARTESIAN_POINT('Ctrl Pts',(-6.32626472188065,15.1315662399938,-11.1049104459492));
#1255=CARTESIAN_POINT('Ctrl Pts',(-6.65780273467198,14.9857999421387,-11.133452355252));
#1256=CARTESIAN_POINT('Ctrl Pts',(-6.98657382086372,14.841250170387,-11.1617560614981));
#1257=CARTESIAN_POINT('Ctrl Pts',(-7.31018629030164,14.6859079719919,-11.190029178678));
#1258=CARTESIAN_POINT('Ctrl Pts',(-7.62822478156949,14.5202123158851,-11.2182867234236));
#1259=CARTESIAN_POINT('Ctrl Pts',(-7.950358096465,14.3523832875411,-11.2469080909928));
#1260=CARTESIAN_POINT('Ctrl Pts',(-8.26677346795297,14.173932227922,-11.2755134825472));
#1261=CARTESIAN_POINT('Ctrl Pts',(-8.57701932394218,13.9852656558084,-11.304118502822));
#1262=CARTESIAN_POINT('Ctrl Pts',(-8.88771119594095,13.7963278526372,-11.3327646462795));
#1263=CARTESIAN_POINT('Ctrl Pts',(-9.1922162707599,13.5971447993866,-11.3614104173888));
#1264=CARTESIAN_POINT('Ctrl Pts',(-9.49005393733038,13.3880799525159,-11.3900714888631));
#1265=CARTESIAN_POINT('Ctrl Pts',(-9.78580422216795,13.1804803271109,-11.4185316905223));
#1266=CARTESIAN_POINT('Ctrl Pts',(-10.0749806484108,12.9631365487677,-11.4470069788346));
#1267=CARTESIAN_POINT('Ctrl Pts',(-10.3570793636292,12.7363658695863,-11.4755126998596));
#1268=CARTESIAN_POINT('Ctrl Pts',(-10.6209573883815,12.5242422558795,-11.5021772429874));
#1269=CARTESIAN_POINT('Ctrl Pts',(-10.8786424749791,12.3038696064495,-11.5288684145095));
#1270=CARTESIAN_POINT('Ctrl Pts',(-11.1296906022837,12.0754810192283,-11.5555987752679));
#1271=CARTESIAN_POINT('Ctrl Pts',(-11.3991597363546,11.8303341006236,-11.5842905135584));
#1272=CARTESIAN_POINT('Ctrl Pts',(-11.6601180841191,11.5767383857261,-11.6129355162686));
#1273=CARTESIAN_POINT('Ctrl Pts',(-11.912137923013,11.3151149522991,-11.6415492967225));
#1274=CARTESIAN_POINT('Ctrl Pts',(-12.1647537937635,11.0528727743264,-11.6702307493278));
#1275=CARTESIAN_POINT('Ctrl Pts',(-12.4083892899694,10.7825645083947,-11.6988808318197));
#1276=CARTESIAN_POINT('Ctrl Pts',(-12.6425838707844,10.5045714034696,-11.7275151684321));
#1277=CARTESIAN_POINT('Ctrl Pts',(-12.7322594615962,10.3981248928842,-11.7384795598552));
#1278=CARTESIAN_POINT('Ctrl Pts',(-12.8205504736821,10.290551209206,-11.7494416426151));
#1279=CARTESIAN_POINT('Ctrl Pts',(-12.9074296783753,10.1818702665558,-11.7604022939186));
#1280=CARTESIAN_POINT('Ctrl Pts',(-13.1338761133498,9.89859865858332,-11.7889707001495));
#1281=CARTESIAN_POINT('Ctrl Pts',(-13.3507343048673,9.60780708134101,-11.8175293816135));
#1282=CARTESIAN_POINT('Ctrl Pts',(-13.5577912439643,9.31006147189462,-11.846093871554));
#1283=CARTESIAN_POINT('Ctrl Pts',(-13.765389424322,9.01153756344624,-11.8747330283017));
#1284=CARTESIAN_POINT('Ctrl Pts',(-13.9631353123667,8.70602270649258,-11.9033780239318));
#1285=CARTESIAN_POINT('Ctrl Pts',(-14.1507700855878,8.39405893268343,-11.9320445143963));
#1286=CARTESIAN_POINT('Ctrl Pts',(-14.3376059439794,8.08342344403635,-11.9605889481442));
#1287=CARTESIAN_POINT('Ctrl Pts',(-14.5144168281154,7.76639330572512,-11.9891546940742));
#1288=CARTESIAN_POINT('Ctrl Pts',(-14.6808999212897,7.44348345035195,-12.0177572095804));
#1289=CARTESIAN_POINT('Ctrl Pts',(-14.7696047220348,7.2714320195828,-12.0329970780283));
#1290=CARTESIAN_POINT('Ctrl Pts',(-14.8553767177883,7.09771108623767,-12.0482473850943));
#1291=CARTESIAN_POINT('Ctrl Pts',(-14.9381642478115,6.92239697457846,-12.0635104689671));
#1292=CARTESIAN_POINT('Ctrl Pts',(-15.0936799974164,6.59307074050254,-12.0921820566941));
#1293=CARTESIAN_POINT('Ctrl Pts',(-15.2381689283831,6.25917900042898,-12.1208069784056));
#1294=CARTESIAN_POINT('Ctrl Pts',(-15.3714607024268,5.92130645578033,-12.1494007128181));
#1295=CARTESIAN_POINT('Ctrl Pts',(-15.5052275796409,5.58222960337682,-12.1780963663022));
#1296=CARTESIAN_POINT('Ctrl Pts',(-15.6277175917789,5.23914299521943,-12.206760609764));
#1297=CARTESIAN_POINT('Ctrl Pts',(-15.7387143135192,4.8926090146458,-12.2354090886093));
#1298=CARTESIAN_POINT('Ctrl Pts',(-15.8493489278496,4.54720554063282,-12.2639641067983));
#1299=CARTESIAN_POINT('Ctrl Pts',(-15.9485653283719,4.19837661135784,-12.292503463062));
#1300=CARTESIAN_POINT('Ctrl Pts',(-16.0361019002192,3.8466587657083,-12.3210426507587));
#1301=CARTESIAN_POINT('Ctrl Pts',(-16.1039404775213,3.57408653952755,-12.3431597824883));
#1302=CARTESIAN_POINT('Ctrl Pts',(-16.1647634172408,3.29977879509685,-12.3652768129904));
#1303=CARTESIAN_POINT('Ctrl Pts',(-16.2184280737031,3.02397988851181,-12.3874009536951));
#1304=CARTESIAN_POINT('Ctrl Pts',(-16.2878525366783,2.66718656789726,-12.416022334851));
#1305=CARTESIAN_POINT('Ctrl Pts',(-16.3452986925286,2.30789743108234,-12.4446556155314));
#1306=CARTESIAN_POINT('Ctrl Pts',(-16.3907862422871,1.946709173391,-12.4733164095206));
#1307=CARTESIAN_POINT('Ctrl Pts',(-16.4361918945439,1.58617121267234,-12.5019256015345));
#1308=CARTESIAN_POINT('Ctrl Pts',(-16.4696819370563,1.22374038381782,-12.5305622078744));
#1309=CARTESIAN_POINT('Ctrl Pts',(-16.4912242685973,0.860012770990602,-12.5592417587179));
#1310=CARTESIAN_POINT('Ctrl Pts',(-16.4942810845096,0.808400513860828,-12.5633113324877));
#1311=CARTESIAN_POINT('Ctrl Pts',(-16.4970972476264,0.756762158632934,-12.5673817709491));
#1312=CARTESIAN_POINT('Ctrl Pts',(-16.4996725821198,0.705099423206221,-12.5714531184746));
#1313=CARTESIAN_POINT('Ctrl Pts',(-16.5132864607076,0.431996954602378,-12.5929753056099));
#1314=CARTESIAN_POINT('Ctrl Pts',(-16.5201391442872,0.158869614056318,-12.6144711997997));
#1315=CARTESIAN_POINT('Ctrl Pts',(-16.5202919776005,-0.114025767935875,
-12.635947347029));
#1316=CARTESIAN_POINT('Origin',(-5.51789585152283E-15,-0.11423583854134,
16.95));
#1317=CARTESIAN_POINT('',(-16.6283978184156,-0.114081589627004,-20.8108156498892));
#1318=CARTESIAN_POINT('',(-16.5641259001719,-0.11403164006298,-15.9304578737825));
#1319=CARTESIAN_POINT('',(-16.129,-0.114235838541338,16.95));
#1320=CARTESIAN_POINT('Ctrl Pts',(-16.5641259001719,-0.11403164006298,-15.9304578737825));
#1321=CARTESIAN_POINT('Ctrl Pts',(-16.5639201809391,0.251246288868833,-15.9020960587565));
#1322=CARTESIAN_POINT('Ctrl Pts',(-16.5517457744332,0.616116686047604,-15.8737629079463));
#1323=CARTESIAN_POINT('Ctrl Pts',(-16.5276131387826,0.979976646968706,-15.8454429724884));
#1324=CARTESIAN_POINT('Ctrl Pts',(-16.5035711466641,1.34246992948293,-15.8172294082954));
#1325=CARTESIAN_POINT('Ctrl Pts',(-16.4676605739254,1.70396092884414,-15.7890289603655));
#1326=CARTESIAN_POINT('Ctrl Pts',(-16.4198403596227,2.06385460646577,-15.760826352704));
#1327=CARTESIAN_POINT('Ctrl Pts',(-16.3755435922896,2.39723091467991,-15.7347017447744));
#1328=CARTESIAN_POINT('Ctrl Pts',(-16.321027055104,2.72923697883127,-15.7085752836455));
#1329=CARTESIAN_POINT('Ctrl Pts',(-16.2562185829621,3.05939424157104,-15.6824348268677));
#1330=CARTESIAN_POINT('Ctrl Pts',(-16.1860523054248,3.41684605863671,-15.6541333026286));
#1331=CARTESIAN_POINT('Ctrl Pts',(-16.1038223890373,3.77213139904784,-15.6258153730146));
#1332=CARTESIAN_POINT('Ctrl Pts',(-16.0097639124144,4.12470135897315,-15.5974656277085));
#1333=CARTESIAN_POINT('Ctrl Pts',(-15.9192467818816,4.46399689330794,-15.5701832637092));
#1334=CARTESIAN_POINT('Ctrl Pts',(-15.8177745576354,4.80077800734232,-15.5428714346658));
#1335=CARTESIAN_POINT('Ctrl Pts',(-15.7055158798961,5.13453531064314,-15.5155164056697));
#1336=CARTESIAN_POINT('Ctrl Pts',(-15.5901691906664,5.4774736091983,-15.4874088945887));
#1337=CARTESIAN_POINT('Ctrl Pts',(-15.4638011844951,5.81613050097413,-15.4593448913583));
#1338=CARTESIAN_POINT('Ctrl Pts',(-15.3267607332662,6.15000919567795,-15.4313094803116));
#1339=CARTESIAN_POINT('Ctrl Pts',(-15.1885037779092,6.48685172191254,-15.4030251997307));
#1340=CARTESIAN_POINT('Ctrl Pts',(-15.0393838756884,6.81883137116459,-15.3747700212111));
#1341=CARTESIAN_POINT('Ctrl Pts',(-14.8797073666053,7.14542760242231,-15.346528627773));
#1342=CARTESIAN_POINT('Ctrl Pts',(-14.7195561224128,7.47299483873556,-15.3182032696924));
#1343=CARTESIAN_POINT('Ctrl Pts',(-14.5487851761286,7.79514713182065,-15.2898917787843));
#1344=CARTESIAN_POINT('Ctrl Pts',(-14.3676548153548,8.11134087114604,-15.2615787004802));
#1345=CARTESIAN_POINT('Ctrl Pts',(-14.1872612154487,8.4262484695245,-15.2333807876737));
#1346=CARTESIAN_POINT('Ctrl Pts',(-13.9965920319946,8.73524639337355,-15.2051813003582));
#1347=CARTESIAN_POINT('Ctrl Pts',(-13.795859914807,9.03777167353279,-15.1769649712295));
#1348=CARTESIAN_POINT('Ctrl Pts',(-13.5976656488311,9.33647213402915,-15.1491053804547));
#1349=CARTESIAN_POINT('Ctrl Pts',(-13.3896609841405,9.6288630167021,-15.1212293710347));
#1350=CARTESIAN_POINT('Ctrl Pts',(-13.1720115549567,9.91437018733847,-15.0933222469143));
#1351=CARTESIAN_POINT('Ctrl Pts',(-13.0911620234032,10.0204266152725,-15.082955677516));
#1352=CARTESIAN_POINT('Ctrl Pts',(-13.008981266461,10.1255328210388,-15.0725848146706));
#1353=CARTESIAN_POINT('Ctrl Pts',(-12.9254765038942,10.2296580362268,-15.0622089050722));
#1354=CARTESIAN_POINT('Ctrl Pts',(-12.7936190433191,10.3940760410746,-15.0458249163181));
#1355=CARTESIAN_POINT('Ctrl Pts',(-12.658460488349,10.5560483041068,-15.0294283441388));
#1356=CARTESIAN_POINT('Ctrl Pts',(-12.5200841677861,10.7154961238217,-15.0130162226143));
#1357=CARTESIAN_POINT('Ctrl Pts',(-12.284491194276,10.9869644343934,-14.9850737213553));
#1358=CARTESIAN_POINT('Ctrl Pts',(-12.0403165608645,11.2502605603199,-14.9571742162398));
#1359=CARTESIAN_POINT('Ctrl Pts',(-11.7881089644839,11.5051182712041,-14.9293030545976));
#1360=CARTESIAN_POINT('Ctrl Pts',(-11.5330767698835,11.7628302602575,-14.9011197499642));
#1361=CARTESIAN_POINT('Ctrl Pts',(-11.2698302976054,12.0119141473251,-14.8729654272254));
#1362=CARTESIAN_POINT('Ctrl Pts',(-10.9988925895484,12.2520648042387,-14.8448249353196));
#1363=CARTESIAN_POINT('Ctrl Pts',(-10.7259861519278,12.4939604810735,-14.8164799646104));
#1364=CARTESIAN_POINT('Ctrl Pts',(-10.4452758769662,12.726793021102,-14.7881490264647));
#1365=CARTESIAN_POINT('Ctrl Pts',(-10.1572576845894,12.9502146531554,-14.7598166365714));
#1366=CARTESIAN_POINT('Ctrl Pts',(-9.86981355815143,13.17319097046,-14.7315407176248));
#1367=CARTESIAN_POINT('Ctrl Pts',(-9.57509014477066,13.3867941968772,-14.7032633527119));
#1368=CARTESIAN_POINT('Ctrl Pts',(-9.27354888678468,13.5906375780331,-14.6749691493628));
#1369=CARTESIAN_POINT('Ctrl Pts',(-8.97565768483378,13.7920135032641,-14.6470174378782));
#1370=CARTESIAN_POINT('Ctrl Pts',(-8.67111220924778,13.9838646877122,-14.6190492931366));
#1371=CARTESIAN_POINT('Ctrl Pts',(-8.36033373896665,14.1657738380694,-14.591049874352));
#1372=CARTESIAN_POINT('Ctrl Pts',(-8.06261775340454,14.340037074298,-14.564227313088));
#1373=CARTESIAN_POINT('Ctrl Pts',(-7.759181249024,14.5051764609333,-14.5373760515173));
#1374=CARTESIAN_POINT('Ctrl Pts',(-7.45037987790923,14.6607827398706,-14.5104830421787));
#1375=CARTESIAN_POINT('Ctrl Pts',(-7.18770941603378,14.7931434642147,-14.4876074987227));
#1376=CARTESIAN_POINT('Ctrl Pts',(-6.92183546927691,14.9182638134049,-14.4647607702067));
#1377=CARTESIAN_POINT('Ctrl Pts',(-6.65302105692337,15.0359794760259,-14.4419348180479));
#1378=CARTESIAN_POINT('Ctrl Pts',(-6.32364958563982,15.1802134873318,-14.4139667586712));
#1379=CARTESIAN_POINT('Ctrl Pts',(-5.98986417434974,15.3133324841946,-14.3860298908095));
#1380=CARTESIAN_POINT('Ctrl Pts',(-5.65227034299754,15.4353333522177,-14.3581094269871));
#1381=CARTESIAN_POINT('Ctrl Pts',(-5.29963566908118,15.5627697338024,-14.3289450207058));
#1382=CARTESIAN_POINT('Ctrl Pts',(-4.94284521915922,15.6780757006342,-14.2997985127305));
#1383=CARTESIAN_POINT('Ctrl Pts',(-4.58256288889377,15.7811941877486,-14.2706530491161));
#1384=CARTESIAN_POINT('Ctrl Pts',(-4.2323166223873,15.8814401950756,-14.2423194647045));
#1385=CARTESIAN_POINT('Ctrl Pts',(-3.87876963054353,15.9701681161113,-14.2139868672778));
#1386=CARTESIAN_POINT('Ctrl Pts',(-3.52251647073819,16.047274549379,-14.1856397719032));
#1387=CARTESIAN_POINT('Ctrl Pts',(-3.15095103025472,16.1276951296678,-14.1560742770032));
#1388=CARTESIAN_POINT('Ctrl Pts',(-2.776441174795,16.1954742731095,-14.1264930110904));
#1389=CARTESIAN_POINT('Ctrl Pts',(-2.39965412074809,16.2504345952992,-14.0968784048296));
#1390=CARTESIAN_POINT('Ctrl Pts',(-2.04317334042443,16.3024329278602,-14.0688598255407));
#1391=CARTESIAN_POINT('Ctrl Pts',(-1.68465363123803,16.3429565271568,-14.0408114027009));
#1392=CARTESIAN_POINT('Ctrl Pts',(-1.32466242094781,16.3718029561445,-14.0127182566857));
#1393=CARTESIAN_POINT('Ctrl Pts',(-1.30415618202103,16.3734461400559,-14.011117982157));
#1394=CARTESIAN_POINT('Ctrl Pts',(-1.28364517034042,16.3750514198952,-14.0095175625103));
#1395=CARTESIAN_POINT('Ctrl Pts',(-1.26312949159722,16.3766187531638,-14.0079169949952));
#1396=CARTESIAN_POINT('Ctrl Pts',(-0.899411378095804,16.4044056719795,-13.9795408732791));
#1397=CARTESIAN_POINT('Ctrl Pts',(-0.535391665817017,16.4201808317111,-13.9512090876306));
#1398=CARTESIAN_POINT('Ctrl Pts',(-0.171667982382389,16.4239108467858,-13.9229062964081));
#1399=CARTESIAN_POINT('Ctrl Pts',(0.192820154969041,16.4276487013958,-13.8945440199759));
#1400=CARTESIAN_POINT('Ctrl Pts',(0.557011591843967,16.4192908252837,-13.8662108599755));
#1401=CARTESIAN_POINT('Ctrl Pts',(0.920315298777356,16.3987525527996,-13.8378913772647));
#1402=CARTESIAN_POINT('Ctrl Pts',(0.989932512568481,16.3948169548986,-13.8324647233531));
#1403=CARTESIAN_POINT('Ctrl Pts',(1.05951714535268,16.3904339493503,-13.8270385716594));
#1404=CARTESIAN_POINT('Ctrl Pts',(1.12906505456565,16.3856027221132,-13.8216128135479));
#1405=CARTESIAN_POINT('Ctrl Pts',(1.49123296769971,16.3604443024549,-13.7933583985026));
#1406=CARTESIAN_POINT('Ctrl Pts',(1.85240530394282,16.3231354248342,-13.7651146565176));
#1407=CARTESIAN_POINT('Ctrl Pts',(2.2120218103274,16.2739084660775,-13.7368662463639));
#1408=CARTESIAN_POINT('Ctrl Pts',(2.5726856526168,16.2245381402605,-13.708535566421));
#1409=CARTESIAN_POINT('Ctrl Pts',(2.93178514791349,16.1631800615248,-13.6802001910793));
#1410=CARTESIAN_POINT('Ctrl Pts',(3.28874678075703,16.0900167444967,-13.6518446441171));
#1411=CARTESIAN_POINT('Ctrl Pts',(3.64421244684013,16.0171600427469,-13.6236079305302));
#1412=CARTESIAN_POINT('Ctrl Pts',(3.99755867294948,15.9325966429531,-13.5953512140401));
#1413=CARTESIAN_POINT('Ctrl Pts',(4.34820264208754,15.8364581035063,-13.5670592116271));
#1414=CARTESIAN_POINT('Ctrl Pts',(4.60301495664096,15.7665944072493,-13.5464994665503));
#1415=CARTESIAN_POINT('Ctrl Pts',(4.85639992519066,15.6906169774127,-13.5259210873132));
#1416=CARTESIAN_POINT('Ctrl Pts',(5.10812591085721,15.6085609474807,-13.5053182086862));
#1417=CARTESIAN_POINT('Ctrl Pts',(5.45468253044531,15.4955926328477,-13.4769537791981));
#1418=CARTESIAN_POINT('Ctrl Pts',(5.79698536047159,15.3714669460093,-13.4486336468031));
#1419=CARTESIAN_POINT('Ctrl Pts',(6.13448885305109,15.236450194022,-13.4203424907157));
#1420=CARTESIAN_POINT('Ctrl Pts',(6.47310965433128,15.1009864677217,-13.391957676472));
#1421=CARTESIAN_POINT('Ctrl Pts',(6.8068998463505,14.9545592783604,-13.3636020307063));
#1422=CARTESIAN_POINT('Ctrl Pts',(7.13529856905545,14.7973859392694,-13.3352600794043));
#1423=CARTESIAN_POINT('Ctrl Pts',(7.46261550883789,14.6407303471192,-13.3070114897287));
#1424=CARTESIAN_POINT('Ctrl Pts',(7.78457697785651,14.4733990747268,-13.2787765044427));
#1425=CARTESIAN_POINT('Ctrl Pts',(8.10060966972064,14.2955590074193,-13.2505398013898));
#1426=CARTESIAN_POINT('Ctrl Pts',(8.28450571409058,14.1920757737215,-13.2341091657905));
#1427=CARTESIAN_POINT('Ctrl Pts',(8.46639392630255,14.0850334278725,-13.2176779485532));
#1428=CARTESIAN_POINT('Ctrl Pts',(8.64615743992047,13.974457707801,-13.2012431307447));
#1429=CARTESIAN_POINT('Ctrl Pts',(8.95588339079,13.7839397914956,-13.1729265415178));
#1430=CARTESIAN_POINT('Ctrl Pts',(9.25930387220602,13.5829348113008,-13.1445992636561));
#1431=CARTESIAN_POINT('Ctrl Pts',(9.55599621896759,13.371866406667,-13.1162458554931));
#1432=CARTESIAN_POINT('Ctrl Pts',(9.85219641782526,13.161148118489,-13.0879394794513));
#1433=CARTESIAN_POINT('Ctrl Pts',(10.1416911920803,12.9403993512267,-13.0596070597252));
#1434=CARTESIAN_POINT('Ctrl Pts',(10.4240235629619,12.7100048816124,-13.0312332308017));
#1435=CARTESIAN_POINT('Ctrl Pts',(10.5186586026875,12.6327789166392,-13.0217226018259));
#1436=CARTESIAN_POINT('Ctrl Pts',(10.6124885986318,12.5544689547006,-13.0122073204201));
#1437=CARTESIAN_POINT('Ctrl Pts',(10.7054952995285,12.4750886840033,-13.0026868079137));
#1438=CARTESIAN_POINT('Ctrl Pts',(10.9806013837909,12.2402884467228,-12.9745259239067));
#1439=CARTESIAN_POINT('Ctrl Pts',(11.2476322396082,11.9968730484967,-12.9464087011015));
#1440=CARTESIAN_POINT('Ctrl Pts',(11.5062421990786,11.7453393552172,-12.918320148034));
#1441=CARTESIAN_POINT('Ctrl Pts',(11.7676082356532,11.4911249985387,-12.8899322475703));
#1442=CARTESIAN_POINT('Ctrl Pts',(12.0203733775481,11.2286180382142,-12.8615736311839));
#1443=CARTESIAN_POINT('Ctrl Pts',(12.2641516520558,10.9582868829553,-12.8332288224165));
#1444=CARTESIAN_POINT('Ctrl Pts',(12.5079171303979,10.6879699176493,-12.8048855014965));
#1445=CARTESIAN_POINT('Ctrl Pts',(12.7426970880251,10.4098291552943,-12.776555986746));
#1446=CARTESIAN_POINT('Ctrl Pts',(12.9680703191936,10.1242945934227,-12.7482248035794));
#1447=CARTESIAN_POINT('Ctrl Pts',(13.1913363421323,9.84142973981925,-12.7201585130179));
#1448=CARTESIAN_POINT('Ctrl Pts',(13.4053710526931,9.55130825122548,-12.6920905850926));
#1449=CARTESIAN_POINT('Ctrl Pts',(13.6097249171136,9.25431714748303,-12.6640059746819));
#1450=CARTESIAN_POINT('Ctrl Pts',(13.8113210126692,8.9613339582538,-12.6363003679391));
#1451=CARTESIAN_POINT('Ctrl Pts',(14.0034960675867,8.66166488592069,-12.6085785259343));
#1452=CARTESIAN_POINT('Ctrl Pts',(14.1857748685079,8.35565767781204,-12.5808260039488));
#1453=CARTESIAN_POINT('Ctrl Pts',(14.3624618593794,8.05903792547404,-12.5539248526688));
#1454=CARTESIAN_POINT('Ctrl Pts',(14.5298501885032,7.75646230076268,-12.5269948748872));
#1455=CARTESIAN_POINT('Ctrl Pts',(14.6877463712263,7.44840032667466,-12.5000229144288));
#1456=CARTESIAN_POINT('Ctrl Pts',(14.8517888192611,7.12834673510373,-12.4720010436934));
#1457=CARTESIAN_POINT('Ctrl Pts',(15.0050671558061,6.80338456498808,-12.4440224017739));
#1458=CARTESIAN_POINT('Ctrl Pts',(15.1475201758467,6.47412007952661,-12.4160722199412));
#1459=CARTESIAN_POINT('Ctrl Pts',(15.2914706529932,6.14139438669068,-12.387828227571));
#1460=CARTESIAN_POINT('Ctrl Pts',(15.4243672519478,5.80427495517311,-12.3596132967744));
#1461=CARTESIAN_POINT('Ctrl Pts',(15.5461027220353,5.46335738585272,-12.331412187614));
#1462=CARTESIAN_POINT('Ctrl Pts',(15.6685521328105,5.12044044097078,-12.3030456877153));
#1463=CARTESIAN_POINT('Ctrl Pts',(15.7797093246686,4.77368013962927,-12.2746931720477));
#1464=CARTESIAN_POINT('Ctrl Pts',(15.8794175537009,4.42366030945538,-12.2463391304014));
#1465=CARTESIAN_POINT('Ctrl Pts',(15.9788478193623,4.07461625322532,-12.2180641332338));
#1466=CARTESIAN_POINT('Ctrl Pts',(16.0668930130568,3.72233025531117,-12.1897876185836));
#1467=CARTESIAN_POINT('Ctrl Pts',(16.1433479647236,3.36736744226653,-12.1614942050364));
#1468=CARTESIAN_POINT('Ctrl Pts',(16.218794624301,3.01708589823816,-12.1335739265763));
#1469=CARTESIAN_POINT('Ctrl Pts',(16.2829547901556,2.6641971387464,-12.1056371920062));
#1470=CARTESIAN_POINT('Ctrl Pts',(16.3355814245569,2.30923891735694,-12.0776692199394));
#1471=CARTESIAN_POINT('Ctrl Pts',(16.3859124222427,1.96976439799044,-12.0509212442542));
#1472=CARTESIAN_POINT('Ctrl Pts',(16.4256939673462,1.62839659444053,-12.0241446968639));
#1473=CARTESIAN_POINT('Ctrl Pts',(16.454665385677,1.28560798887464,-11.9973266471192));
#1474=CARTESIAN_POINT('Ctrl Pts',(16.4679850087305,1.12801076801957,-11.9849970362748));
#1475=CARTESIAN_POINT('Ctrl Pts',(16.4790005269115,0.970332483380255,-11.9726757940421));
#1476=CARTESIAN_POINT('Ctrl Pts',(16.4877026941218,0.812620598943176,-11.9603616625323));
#1477=CARTESIAN_POINT('Ctrl Pts',(16.5074465989993,0.454796120382641,-11.9324227554415));
#1478=CARTESIAN_POINT('Ctrl Pts',(16.5152856895745,0.0967993931148176,-11.9045204520876));
#1479=CARTESIAN_POINT('Ctrl Pts',(16.5114416333518,-0.260804310140832,-11.8766400608263));
#1480=CARTESIAN_POINT('Ctrl Pts',(16.5075548701236,-0.62238094783936,-11.8484499217471));
#1481=CARTESIAN_POINT('Ctrl Pts',(16.4917238999141,-0.983556316843012,-11.8202821843475));
#1482=CARTESIAN_POINT('Ctrl Pts',(16.4641250895604,-1.34375319800309,-11.7921216613078));
#1483=CARTESIAN_POINT('Ctrl Pts',(16.4363291719158,-1.70652256074972,-11.7637600192946));
#1484=CARTESIAN_POINT('Ctrl Pts',(16.3965966742952,-2.06829998019936,-11.7354056950582));
#1485=CARTESIAN_POINT('Ctrl Pts',(16.3450551345523,-2.4284945503815,-11.7070431729884));
#1486=CARTESIAN_POINT('Ctrl Pts',(16.2936036932346,-2.78805947380194,-11.6787302307059));
#1487=CARTESIAN_POINT('Ctrl Pts',(16.2303843410544,-3.146047646988,-11.6504091192258));
#1488=CARTESIAN_POINT('Ctrl Pts',(16.1554730736295,-3.50186146963179,-11.6220644036012));
#1489=CARTESIAN_POINT('Ctrl Pts',(16.0813362661243,-3.85399675960638,-11.5940127259526));
#1490=CARTESIAN_POINT('Ctrl Pts',(15.9957478696918,-4.20400295015859,-11.5659379296922));
#1491=CARTESIAN_POINT('Ctrl Pts',(15.8987339655871,-4.55128307888019,-11.5378250531144));
#1492=CARTESIAN_POINT('Ctrl Pts',(15.8490472302071,-4.72914640700591,-11.5234267349333));
#1493=CARTESIAN_POINT('Ctrl Pts',(15.7963627282143,-4.90629432971394,-11.5090184279388));
#1494=CARTESIAN_POINT('Ctrl Pts',(15.7406792695084,-5.08264414078825,-11.4945981220548));
#1495=CARTESIAN_POINT('Ctrl Pts',(15.6308145231934,-5.43058637905179,-11.4661465264726));
#1496=CARTESIAN_POINT('Ctrl Pts',(15.5096311584095,-5.77430527859204,-11.4377394907927));
#1497=CARTESIAN_POINT('Ctrl Pts',(15.3773028865261,-6.11322723436098,-11.4093615601382));
#1498=CARTESIAN_POINT('Ctrl Pts',(15.2691801402605,-6.39015348833431,-11.386174528735));
#1499=CARTESIAN_POINT('Ctrl Pts',(15.1536158265513,-6.66387732972097,-11.3630069283966));
#1500=CARTESIAN_POINT('Ctrl Pts',(15.0306792662448,-6.93408140382732,-11.3398503282365));
#1501=CARTESIAN_POINT('Ctrl Pts',(14.8768169664855,-7.27225761554756,-11.3108684879577));
#1502=CARTESIAN_POINT('Ctrl Pts',(14.7114084183449,-7.60492153084402,-11.2819038783627));
#1503=CARTESIAN_POINT('Ctrl Pts',(14.5349121861395,-7.93160285756989,-11.2529399706538));
#1504=CARTESIAN_POINT('Ctrl Pts',(14.3621591055851,-8.25135589051746,-11.2245903327093));
#1505=CARTESIAN_POINT('Ctrl Pts',(14.1787831050167,-8.56537778599722,-11.1962413671932));
#1506=CARTESIAN_POINT('Ctrl Pts',(13.9851668255331,-8.8732026705515,-11.1678775742261));
#1507=CARTESIAN_POINT('Ctrl Pts',(13.7852577341308,-9.19103231352577,-11.1385919165535));
#1508=CARTESIAN_POINT('Ctrl Pts',(13.5744317429355,-9.50225628032958,-11.1092904519428));
#1509=CARTESIAN_POINT('Ctrl Pts',(13.3530637491203,-9.80632639938137,-11.0799561189245));
#1510=CARTESIAN_POINT('Ctrl Pts',(13.1316957553051,-10.1103965184332,-11.0506217859062));
#1511=CARTESIAN_POINT('Ctrl Pts',(12.8997853465608,-10.4073133455531,-11.0212545844805));
#1512=CARTESIAN_POINT('Ctrl Pts',(12.6576665646467,-10.6964845922003,-10.9918374525335));
#1513=CARTESIAN_POINT('Ctrl Pts',(12.4239774374611,-10.9755879963309,-10.9634445131891));
#1514=CARTESIAN_POINT('Ctrl Pts',(12.1815274893099,-11.246580530829,-10.9350959477428));
#1515=CARTESIAN_POINT('Ctrl Pts',(11.9307520778612,-11.509043059195,-10.9067763985742));
#1516=CARTESIAN_POINT('Ctrl Pts',(11.6792086327471,-11.772309414605,-10.8783701169505));
#1517=CARTESIAN_POINT('Ctrl Pts',(11.4192882953424,-12.0269938975777,-10.8499930296094));
#1518=CARTESIAN_POINT('Ctrl Pts',(11.1513863321107,-12.2726451506025,-10.8216296368287));
#1519=CARTESIAN_POINT('Ctrl Pts',(10.8842868070744,-12.5175606122736,-10.7933512000127));
#1520=CARTESIAN_POINT('Ctrl Pts',(10.6092530143618,-12.7534973070358,-10.7650863758419));
#1521=CARTESIAN_POINT('Ctrl Pts',(10.3266385125215,-12.9799731352786,-10.7368198028966));
#1522=CARTESIAN_POINT('Ctrl Pts',(10.2682250032781,-13.0267833583929,-10.7309773931502));
#1523=CARTESIAN_POINT('Ctrl Pts',(10.209487522166,-13.0731892756782,-10.7251349086932));
#1524=CARTESIAN_POINT('Ctrl Pts',(10.1504290100624,-13.1191864179287,-10.7192922138825));
#1525=CARTESIAN_POINT('Ctrl Pts',(9.86411906599195,-13.3421761065619,-10.6909673955813));
#1526=CARTESIAN_POINT('Ctrl Pts',(9.570266440053,-13.5555622225666,-10.6626376335585));
#1527=CARTESIAN_POINT('Ctrl Pts',(9.26942296372544,-13.759109854925,-10.6342874728241));
#1528=CARTESIAN_POINT('Ctrl Pts',(8.96886230317394,-13.9624661370094,-10.6059639633996));
#1529=CARTESIAN_POINT('Ctrl Pts',(8.66132340149618,-14.1560026642958,-10.5776200935982));
#1530=CARTESIAN_POINT('Ctrl Pts',(8.34733308222009,-14.3394390102799,-10.5492404514145));
#1531=CARTESIAN_POINT('Ctrl Pts',(8.12555026723262,-14.4690067921057,-10.5291948750211));
#1532=CARTESIAN_POINT('Ctrl Pts',(7.90054826613349,-14.593534526412,-10.5091314513733));
#1533=CARTESIAN_POINT('Ctrl Pts',(7.67250783910473,-14.7129084811865,-10.4890447491235));
#1534=CARTESIAN_POINT('Ctrl Pts',(7.35221664413287,-14.8805736058375,-10.4608322345688));
#1535=CARTESIAN_POINT('Ctrl Pts',(7.02695251468814,-15.0375397074807,-10.4326635293154));
#1536=CARTESIAN_POINT('Ctrl Pts',(6.69729912331357,-15.1836532557401,-10.4045235684862));
#1537=CARTESIAN_POINT('Ctrl Pts',(6.36445284799027,-15.331181998307,-10.3761110558447));
#1538=CARTESIAN_POINT('Ctrl Pts',(6.02713138355895,-15.4676472326831,-10.3477278471376));
#1539=CARTESIAN_POINT('Ctrl Pts',(5.68590520804793,-15.5928474842679,-10.3193584349348));
#1540=CARTESIAN_POINT('Ctrl Pts',(5.34478565873168,-15.7180086133371,-10.2909978875926));
#1541=CARTESIAN_POINT('Ctrl Pts',(4.99976329973374,-15.8319120259864,-10.2626511281338));
#1542=CARTESIAN_POINT('Ctrl Pts',(4.65138573993608,-15.9343094487491,-10.2343026630978));
#1543=CARTESIAN_POINT('Ctrl Pts',(4.30601194733538,-16.0358239845093,-10.2061986230741));
#1544=CARTESIAN_POINT('Ctrl Pts',(3.95734002592937,-16.1260302478321,-10.1780929067572));
#1545=CARTESIAN_POINT('Ctrl Pts',(3.60588963614505,-16.2046373617941,-10.1499704174561));
#1546=CARTESIAN_POINT('Ctrl Pts',(3.39235148674038,-16.2523983492148,-10.1328834416081));
#1547=CARTESIAN_POINT('Ctrl Pts',(3.17778738335743,-16.2958763526152,-10.1157902737171));
#1548=CARTESIAN_POINT('Ctrl Pts',(2.96231260987853,-16.3349967823104,-10.0986875274575));
#1549=CARTESIAN_POINT('Ctrl Pts',(2.60494058683805,-16.3998793060353,-10.0703220583511));
#1550=CARTESIAN_POINT('Ctrl Pts',(2.24506322779876,-16.4527779700593,-10.0419302417527));
#1551=CARTESIAN_POINT('Ctrl Pts',(1.88327519164957,-16.4936862083099,-10.0134966281865));
#1552=CARTESIAN_POINT('Ctrl Pts',(1.7676432970744,-16.5067609830952,-10.0044088964824));
#1553=CARTESIAN_POINT('Ctrl Pts',(1.65181625259455,-16.5186105150771,-9.99531689513006));
#1554=CARTESIAN_POINT('Ctrl Pts',(1.53581360507166,-16.5292334726199,-9.98622011970687));
#1555=CARTESIAN_POINT('Ctrl Pts',(1.17750175609803,-16.5620459268183,-9.95812177461578));
#1556=CARTESIAN_POINT('Ctrl Pts',(0.818650876435083,-16.5830556968843,-9.93006688255369));
#1557=CARTESIAN_POINT('Ctrl Pts',(0.459850712966504,-16.5924136129586,-9.90204056259382));
#1558=CARTESIAN_POINT('Ctrl Pts',(0.0975381009186228,-16.601863137684,-9.87373988097599));
#1559=CARTESIAN_POINT('Ctrl Pts',(-0.26472334819604,-16.5994315921877,-9.84546833360835));
#1560=CARTESIAN_POINT('Ctrl Pts',(-0.626337813132117,-16.5852222928482,
-9.81721059769063));
#1561=CARTESIAN_POINT('Ctrl Pts',(-0.989558805202784,-16.5709498665402,
-9.78882732249304));
#1562=CARTESIAN_POINT('Ctrl Pts',(-1.35212763088896,-16.5447947980674,-9.76045798173722));
#1563=CARTESIAN_POINT('Ctrl Pts',(-1.71344339909803,-16.5068094839347,-9.73208704692918));
#1564=CARTESIAN_POINT('Ctrl Pts',(-2.07346880847841,-16.4689598258951,-9.70381743259877));
#1565=CARTESIAN_POINT('Ctrl Pts',(-2.43225066777741,-16.4193642031414,-9.67554623558109));
#1566=CARTESIAN_POINT('Ctrl Pts',(-2.78918874204716,-16.3580232920296,-9.64725809260114));
#1567=CARTESIAN_POINT('Ctrl Pts',(-3.14104854223033,-16.2975550980131,-9.61937241423286));
#1568=CARTESIAN_POINT('Ctrl Pts',(-3.49111716431267,-16.2256733052725,-9.59147026866243));
#1569=CARTESIAN_POINT('Ctrl Pts',(-3.83880598519924,-16.142330430838,-9.56353693853451));
#1570=CARTESIAN_POINT('Ctrl Pts',(-4.17103972932408,-16.0626922211627,-9.53684526972961));
#1571=CARTESIAN_POINT('Ctrl Pts',(-4.5011008600529,-15.9725888663204,-9.51012512710944));
#1572=CARTESIAN_POINT('Ctrl Pts',(-4.82845740504173,-15.871938434197,-9.48336366951955));
#1573=CARTESIAN_POINT('Ctrl Pts',(-4.85018096109212,-15.8652592174922,-9.48158776482834));
#1574=CARTESIAN_POINT('Ctrl Pts',(-4.87188825010544,-15.8585348770615,-9.47981203370656));
#1575=CARTESIAN_POINT('Ctrl Pts',(-4.89357913034173,-15.8517654377675,-9.47803647239769));
#1576=CARTESIAN_POINT('Ctrl Pts',(-5.23451227491683,-15.7453646739269,-9.45012853625926));
#1577=CARTESIAN_POINT('Ctrl Pts',(-5.57139210682103,-15.627826659497,-9.42226255236787));
#1578=CARTESIAN_POINT('Ctrl Pts',(-5.90377385840973,-15.4995674183473,-9.39442393353599));
#1579=CARTESIAN_POINT('Ctrl Pts',(-6.24016573127631,-15.3697607543635,-9.36624944717471));
#1580=CARTESIAN_POINT('Ctrl Pts',(-6.57195082112038,-15.2289724046045,-9.33810299016536));
#1581=CARTESIAN_POINT('Ctrl Pts',(-6.89865794866053,-15.077581089097,-9.30996944040689));
#1582=CARTESIAN_POINT('Ctrl Pts',(-7.22832367600946,-14.9248188016108,-9.28158111838322));
#1583=CARTESIAN_POINT('Ctrl Pts',(-7.55281957288066,-14.7612604085724,-9.25320593844109));
#1584=CARTESIAN_POINT('Ctrl Pts',(-7.87164366472167,-14.5872451549518,-9.22482836335666));
#1585=CARTESIAN_POINT('Ctrl Pts',(-8.19017908217767,-14.4133874607743,-9.19647648231244));
#1586=CARTESIAN_POINT('Ctrl Pts',(-8.50305345665762,-14.2290915249084,-9.1681222104612));
#1587=CARTESIAN_POINT('Ctrl Pts',(-8.80974082634914,-14.0346503275485,-9.13975005218211));
#1588=CARTESIAN_POINT('Ctrl Pts',(-9.11324670983919,-13.8422262070151,-9.11167221847909));
#1589=CARTESIAN_POINT('Ctrl Pts',(-9.41069371926916,-13.6398658686556,-9.08357686751984));
#1590=CARTESIAN_POINT('Ctrl Pts',(-9.70154042206398,-13.4278138616002,-9.05544898039611));
#1591=CARTESIAN_POINT('Ctrl Pts',(-9.95965173758612,-13.2396287387357,-9.03048694411171));
#1592=CARTESIAN_POINT('Ctrl Pts',(-10.2125646763257,-13.0438101350854,-9.00549928351139));
#1593=CARTESIAN_POINT('Ctrl Pts',(-10.4598753939877,-12.840505771388,-8.9804755011919));
#1594=CARTESIAN_POINT('Ctrl Pts',(-10.7412105549099,-12.6092312580241,-8.95200900409751));
#1595=CARTESIAN_POINT('Ctrl Pts',(-11.0143923723244,-12.3690133310455,-8.92358710118869));
#1596=CARTESIAN_POINT('Ctrl Pts',(-11.2789438344431,-12.1202100690469,-8.89519432263129));
#1597=CARTESIAN_POINT('Ctrl Pts',(-11.396565589466,-12.0095900932686,-8.88257065985826));
#1598=CARTESIAN_POINT('Ctrl Pts',(-11.5124810104524,-11.8972723836707,-8.86995275427677));
#1599=CARTESIAN_POINT('Ctrl Pts',(-11.6266464814092,-11.7832855712535,-8.8573392462292));
#1600=CARTESIAN_POINT('Ctrl Pts',(-11.8810090600969,-11.5293210467802,-8.82923613934071));
#1601=CARTESIAN_POINT('Ctrl Pts',(-12.126687151696,-11.2670736347441,-8.80115486210399));
#1602=CARTESIAN_POINT('Ctrl Pts',(-12.3634372816751,-10.9970937183153,-8.7730803763068));
#1603=CARTESIAN_POINT('Ctrl Pts',(-12.6026404168648,-10.7243164976491,-8.74471500636118));
#1604=CARTESIAN_POINT('Ctrl Pts',(-12.832729983175,-10.4436452747899,-8.71635656931943));
#1605=CARTESIAN_POINT('Ctrl Pts',(-13.0534167595403,-10.1556108346208,-8.68798955410958));
#1606=CARTESIAN_POINT('Ctrl Pts',(-13.274166955963,-9.86749362029985,-8.65961438690366));
#1607=CARTESIAN_POINT('Ctrl Pts',(-13.4855092657028,-9.57200846008915,-8.6312306365987));
#1608=CARTESIAN_POINT('Ctrl Pts',(-13.6871113601512,-9.26965696599112,-8.60282277818265));
#1609=CARTESIAN_POINT('Ctrl Pts',(-13.8871971877361,-8.96957948374228,-8.57462857773724));
#1610=CARTESIAN_POINT('Ctrl Pts',(-14.0776890123757,-8.6627380541705,-8.54641063045488));
#1611=CARTESIAN_POINT('Ctrl Pts',(-14.2582156675056,-8.34960142510194,-8.51815375843958));
#1612=CARTESIAN_POINT('Ctrl Pts',(-14.3446123536306,-8.19974008170976,-8.50463054714082));
#1613=CARTESIAN_POINT('Ctrl Pts',(-14.4287259094412,-8.04843661304483,-8.49109842050978));
#1614=CARTESIAN_POINT('Ctrl Pts',(-14.5105115963102,-7.8957411447924,-8.4775557147872));
#1615=CARTESIAN_POINT('Ctrl Pts',(-14.6821459982402,-7.57529637781399,-8.44913516485735));
#1616=CARTESIAN_POINT('Ctrl Pts',(-14.8429808183972,-7.24975026312925,-8.42075906279052));
#1617=CARTESIAN_POINT('Ctrl Pts',(-14.9927728004071,-6.91965308463223,-8.39241201537965));
#1618=CARTESIAN_POINT('Ctrl Pts',(-15.1429163064459,-6.5887812512536,-8.36399844459298));
#1619=CARTESIAN_POINT('Ctrl Pts',(-15.2819653873651,-6.25333647090512,-8.33561406499022));
#1620=CARTESIAN_POINT('Ctrl Pts',(-15.4096324663118,-5.91384270391157,-8.30724337417406));
#1621=CARTESIAN_POINT('Ctrl Pts',(-15.5156317704422,-5.63196813331085,-8.28368778326507));
#1622=CARTESIAN_POINT('Ctrl Pts',(-15.6137840597368,-5.34730166295793,-8.26014162889366));
#1623=CARTESIAN_POINT('Ctrl Pts',(-15.703900230545,-5.06013112657264,-8.23659603775169));
#1624=CARTESIAN_POINT('Ctrl Pts',(-15.8123368754928,-4.71457927706332,-8.20826366539444));
#1625=CARTESIAN_POINT('Ctrl Pts',(-15.9091392335604,-4.36540171846253,-8.17993210856678));
#1626=CARTESIAN_POINT('Ctrl Pts',(-15.9942946992099,-4.01319981966971,-8.15158590689478));
#1627=CARTESIAN_POINT('Ctrl Pts',(-16.0827427337452,-3.64737989877289,-8.12214368841464));
#1628=CARTESIAN_POINT('Ctrl Pts',(-16.1586262151104,-3.27829663498884,-8.09268567070293));
#1629=CARTESIAN_POINT('Ctrl Pts',(-16.221872346751,-2.90661515179463,-8.06319452916706));
#1630=CARTESIAN_POINT('Ctrl Pts',(-16.2851184783915,-2.53493366860042,-8.03370338763119));
#1631=CARTESIAN_POINT('Ctrl Pts',(-16.335727325807,-2.1606532626503,-8.00417912227141));
#1632=CARTESIAN_POINT('Ctrl Pts',(-16.3735654250286,-1.78444055446875,-7.97460440783932));
#1633=CARTESIAN_POINT('Ctrl Pts',(-16.4098156311057,-1.42401578470047,-7.94627080982857));
#1634=CARTESIAN_POINT('Ctrl Pts',(-16.4342282002711,-1.06297044283788,-7.91798138620835));
#1635=CARTESIAN_POINT('Ctrl Pts',(-16.4468595010784,-0.701908255936481,
-7.88972088624929));
#1636=CARTESIAN_POINT('Ctrl Pts',(-16.4537164536896,-0.505904190873429,
-7.87437955981401));
#1637=CARTESIAN_POINT('Ctrl Pts',(-16.4571007086839,-0.309894862055925,
-7.85904675689738));
#1638=CARTESIAN_POINT('Ctrl Pts',(-16.4570150713095,-0.113975267534651,
-7.84372003771195));
#1639=CARTESIAN_POINT('Ctrl Pts',(-16.5202919776005,-0.114025767935875,
-12.635947347029));
#1640=CARTESIAN_POINT('Ctrl Pts',(-16.5204953972221,-0.477247594995398,
-12.6645319472178));
#1641=CARTESIAN_POINT('Ctrl Pts',(-16.5088316049885,-0.840058496207249,
-12.6930815659261));
#1642=CARTESIAN_POINT('Ctrl Pts',(-16.4853997154709,-1.20186255092126,-12.7216116386789));
#1643=CARTESIAN_POINT('Ctrl Pts',(-16.4618547419606,-1.56541269815852,-12.7502793996254));
#1644=CARTESIAN_POINT('Ctrl Pts',(-16.426427812274,-1.92794683656118,-12.7789274255004));
#1645=CARTESIAN_POINT('Ctrl Pts',(-16.3791672101441,-2.2888634851969,-12.8075713769691));
#1646=CARTESIAN_POINT('Ctrl Pts',(-16.3320510911948,-2.64867675420949,-12.8361277593204));
#1647=CARTESIAN_POINT('Ctrl Pts',(-16.2731734881297,-3.00688298345288,-12.8646800921399));
#1648=CARTESIAN_POINT('Ctrl Pts',(-16.2025309177151,-3.36288061554464,-12.8932438934748));
#1649=CARTESIAN_POINT('Ctrl Pts',(-16.1327111745897,-3.71473167475723,-12.9214749906755));
#1650=CARTESIAN_POINT('Ctrl Pts',(-16.0513988233883,-4.06442581577127,-12.9497172907838));
#1651=CARTESIAN_POINT('Ctrl Pts',(-15.9585416706827,-4.41136863446364,-12.977985776438));
#1652=CARTESIAN_POINT('Ctrl Pts',(-15.9186341721788,-4.56047529576548,-12.9901348087536));
#1653=CARTESIAN_POINT('Ctrl Pts',(-15.8765936853946,-4.70907355590015,-13.0022886776733));
#1654=CARTESIAN_POINT('Ctrl Pts',(-15.8324133236832,-4.85711507391232,-13.0144485725675));
#1655=CARTESIAN_POINT('Ctrl Pts',(-15.7537959001124,-5.12054982810662,-13.036086684399));
#1656=CARTESIAN_POINT('Ctrl Pts',(-15.6684033345026,-5.38222218812624,-13.0577438774498));
#1657=CARTESIAN_POINT('Ctrl Pts',(-15.576343174461,-5.64190047238873,-13.0794268535782));
#1658=CARTESIAN_POINT('Ctrl Pts',(-15.4562623697838,-5.98061786455221,-13.1077095463318));
#1659=CARTESIAN_POINT('Ctrl Pts',(-15.3252187915108,-6.31487270844942,-13.1359468381639));
#1660=CARTESIAN_POINT('Ctrl Pts',(-15.1836202421037,-6.64421130800945,-13.1641535826877));
#1661=CARTESIAN_POINT('Ctrl Pts',(-15.0404672422179,-6.97716534392749,-13.1926699771883));
#1662=CARTESIAN_POINT('Ctrl Pts',(-14.8865260505285,-7.30509510197331,-13.2211551500098));
#1663=CARTESIAN_POINT('Ctrl Pts',(-14.7221658608001,-7.62752052383967,-13.2496244499049));
#1664=CARTESIAN_POINT('Ctrl Pts',(-14.5566843547458,-7.95214563219955,-13.278287976217));
#1665=CARTESIAN_POINT('Ctrl Pts',(-14.380640955934,-8.2711915622888,-13.3069354122833));
#1666=CARTESIAN_POINT('Ctrl Pts',(-14.1943633361622,-8.58414932276464,-13.3355824237271));
#1667=CARTESIAN_POINT('Ctrl Pts',(-14.0085043916087,-8.89640368334268,-13.3641650485109));
#1668=CARTESIAN_POINT('Ctrl Pts',(-13.8124568687507,-9.20259770239123,-13.392747250579));
#1669=CARTESIAN_POINT('Ctrl Pts',(-13.606501782181,-9.50219938360733,-13.4213445907394));
#1670=CARTESIAN_POINT('Ctrl Pts',(-13.4031138212735,-9.79806668187075,-13.4495854795635));
#1671=CARTESIAN_POINT('Ctrl Pts',(-13.1900633887104,-10.0875053748655,-13.4778411314556));
#1672=CARTESIAN_POINT('Ctrl Pts',(-12.9675827614232,-10.3699706496931,-13.5061265331253));
#1673=CARTESIAN_POINT('Ctrl Pts',(-12.7546609261913,-10.6402999158359,-13.5331966637125));
#1674=CARTESIAN_POINT('Ctrl Pts',(-12.5331013717749,-10.9042422752066,-13.5602940426228));
#1675=CARTESIAN_POINT('Ctrl Pts',(-12.3030784003021,-11.1612863705452,-13.5874318071497));
#1676=CARTESIAN_POINT('Ctrl Pts',(-12.1500414049186,-11.3323008382734,-13.6054868819017));
#1677=CARTESIAN_POINT('Ctrl Pts',(-11.9935661175063,-11.4999162644754,-13.6235234561272));
#1678=CARTESIAN_POINT('Ctrl Pts',(-11.8337398462592,-11.6640136647169,-13.6415453935815));
#1679=CARTESIAN_POINT('Ctrl Pts',(-11.5832233869699,-11.9212248188426,-13.6697935152787));
#1680=CARTESIAN_POINT('Ctrl Pts',(-11.3244762439632,-12.1697945230862,-13.6980056768003));
#1681=CARTESIAN_POINT('Ctrl Pts',(-11.0580620808609,-12.4094985962427,-13.7261967576005));
#1682=CARTESIAN_POINT('Ctrl Pts',(-10.7888006835805,-12.6517644462273,-13.7546891234669));
#1683=CARTESIAN_POINT('Ctrl Pts',(-10.5117070994516,-12.8849745027951,-13.7831599556136));
#1684=CARTESIAN_POINT('Ctrl Pts',(-10.2273228204041,-13.1088628578497,-13.8116246162381));
#1685=CARTESIAN_POINT('Ctrl Pts',(-9.94112330372479,-13.3341803023349,-13.8402709680704));
#1686=CARTESIAN_POINT('Ctrl Pts',(-9.64753926373309,-13.5500570107542,-13.8689110693425));
#1687=CARTESIAN_POINT('Ctrl Pts',(-9.34708851788391,-13.7561820039253,-13.8975605788865));
#1688=CARTESIAN_POINT('Ctrl Pts',(-9.04725529435495,-13.9618833443486,-13.9261512045307));
#1689=CARTESIAN_POINT('Ctrl Pts',(-8.74058306353032,-14.1578733122059,-13.9547511998127));
#1690=CARTESIAN_POINT('Ctrl Pts',(-8.42755984695966,-14.343798429031,-13.9833761277886));
#1691=CARTESIAN_POINT('Ctrl Pts',(-8.11770076718918,-14.5278441564911,-14.0117117060192));
#1692=CARTESIAN_POINT('Ctrl Pts',(-7.80161794651808,-14.7020277125204,-14.0400717154372));
#1693=CARTESIAN_POINT('Ctrl Pts',(-7.47976614184893,-14.8659588295058,-14.0684712524627));
#1694=CARTESIAN_POINT('Ctrl Pts',(-7.37782778991005,-14.9178798305832,-14.0774660816301));
#1695=CARTESIAN_POINT('Ctrl Pts',(-7.27531061489677,-14.968771990679,-14.0864648759902));
#1696=CARTESIAN_POINT('Ctrl Pts',(-7.1722287940147,-15.0186218459555,-14.0954681151987));
#1697=CARTESIAN_POINT('Ctrl Pts',(-6.84083173077722,-15.1788838155254,-14.1244125693012));
#1698=CARTESIAN_POINT('Ctrl Pts',(-6.50467181085298,-15.3278584551055,-14.1533094812476));
#1699=CARTESIAN_POINT('Ctrl Pts',(-6.16430416910248,-15.4652822964912,-14.1821747678276));
#1700=CARTESIAN_POINT('Ctrl Pts',(-5.82393652735198,-15.6027061378769,-14.2110400544076));
#1701=CARTESIAN_POINT('Ctrl Pts',(-5.47936064079742,-15.7285794854765,-14.2398737156214));
#1702=CARTESIAN_POINT('Ctrl Pts',(-5.13110232687736,-15.8425940386118,-14.2686916688572));
#1703=CARTESIAN_POINT('Ctrl Pts',(-4.7861124207753,-15.9555385640063,-14.2972391653088));
#1704=CARTESIAN_POINT('Ctrl Pts',(-4.43750837014921,-16.0568461235754,-14.3257712472389));
#1705=CARTESIAN_POINT('Ctrl Pts',(-4.08589800197726,-16.1465294706231,-14.3543033886505));
#1706=CARTESIAN_POINT('Ctrl Pts',(-3.73308595900429,-16.236519322336,-14.382933042418));
#1707=CARTESIAN_POINT('Ctrl Pts',(-3.37724644288873,-16.3148054449922,-14.411562756074));
#1708=CARTESIAN_POINT('Ctrl Pts',(-3.01898051664882,-16.3813496416122,-14.4402081633971));
#1709=CARTESIAN_POINT('Ctrl Pts',(-2.66204522184293,-16.4476466871824,-14.468747179136));
#1710=CARTESIAN_POINT('Ctrl Pts',(-2.30270093013699,-16.5022888878193,-14.4973017721836));
#1711=CARTESIAN_POINT('Ctrl Pts',(-1.94153775470904,-16.5451872289496,-14.5258874033427));
#1712=CARTESIAN_POINT('Ctrl Pts',(-1.61489178053064,-16.5839856762513,-14.551741039518));
#1713=CARTESIAN_POINT('Ctrl Pts',(-1.28675762299285,-16.6131771698444,-14.5776200645477));
#1714=CARTESIAN_POINT('Ctrl Pts',(-0.957574736273409,-16.6326592281438,
-14.6035359169283));
#1715=CARTESIAN_POINT('Ctrl Pts',(-0.593379689472746,-16.6542134140398,
-14.6322082004869));
#1716=CARTESIAN_POINT('Ctrl Pts',(-0.229067941285837,-16.6638146074288,
-14.6608338358536));
#1717=CARTESIAN_POINT('Ctrl Pts',(0.134755016694349,-16.6615036380247,-14.6894282930347));
#1718=CARTESIAN_POINT('Ctrl Pts',(0.499785646371035,-16.6591849976029,-14.7181176664817));
#1719=CARTESIAN_POINT('Ctrl Pts',(0.86432481502315,-16.6448750355306,-14.746775654414));
#1720=CARTESIAN_POINT('Ctrl Pts',(1.22777096605745,-16.618563418961,-14.7754178819864));
#1721=CARTESIAN_POINT('Ctrl Pts',(1.59013788173282,-16.5923299334347,-14.8039750578815));
#1722=CARTESIAN_POINT('Ctrl Pts',(1.95141883893486,-16.5541659737335,-14.8325165668773));
#1723=CARTESIAN_POINT('Ctrl Pts',(2.31101885187094,-16.504009719469,-14.8610578959229));
#1724=CARTESIAN_POINT('Ctrl Pts',(2.45729142669448,-16.4836079280596,-14.8726674997555));
#1725=CARTESIAN_POINT('Ctrl Pts',(2.60328584234648,-16.4612213261268,-14.8842770738205));
#1726=CARTESIAN_POINT('Ctrl Pts',(2.74896177776017,-16.4368432924982,-14.8958876604518));
#1727=CARTESIAN_POINT('Ctrl Pts',(3.10783011601371,-16.3767887310271,-14.9244899956193));
#1728=CARTESIAN_POINT('Ctrl Pts',(3.46476673404351,-16.304652273868,-14.9530984756929));
#1729=CARTESIAN_POINT('Ctrl Pts',(3.81922362730782,-16.2206753933898,-14.9817286839978));
#1730=CARTESIAN_POINT('Ctrl Pts',(4.17327594892472,-16.1367943628317,-15.0103262142233));
#1731=CARTESIAN_POINT('Ctrl Pts',(4.5248547371798,-16.0410996970223,-15.0389454231077));
#1732=CARTESIAN_POINT('Ctrl Pts',(4.87339508429976,-15.9337837902179,-15.0676018412549));
#1733=CARTESIAN_POINT('Ctrl Pts',(5.05179069412411,-15.8788556110374,-15.082269236961));
#1734=CARTESIAN_POINT('Ctrl Pts',(5.22938995177249,-15.8208821839169,-15.0969463806259));
#1735=CARTESIAN_POINT('Ctrl Pts',(5.40611450606498,-15.7598846956832,-15.1116353547922));
#1736=CARTESIAN_POINT('Ctrl Pts',(5.748623772466,-15.6416656681641,-15.1401040063955));
#1737=CARTESIAN_POINT('Ctrl Pts',(6.08675941776837,-15.5124665106828,-15.1685266740893));
#1738=CARTESIAN_POINT('Ctrl Pts',(6.42001377793869,-15.3726171774085,-15.1969184986577));
#1739=CARTESIAN_POINT('Ctrl Pts',(6.75673529553513,-15.2313128604571,-15.2256057099851));
#1740=CARTESIAN_POINT('Ctrl Pts',(7.08847397476729,-15.0791354507413,-15.2542614330681));
#1741=CARTESIAN_POINT('Ctrl Pts',(7.41469562812638,-14.9163732396815,-15.282901286777));
#1742=CARTESIAN_POINT('Ctrl Pts',(7.7409034566158,-14.7536179262826,-15.3115399267644));
#1743=CARTESIAN_POINT('Ctrl Pts',(8.06159525996751,-14.5802784692284,-15.3401626987229));
#1744=CARTESIAN_POINT('Ctrl Pts',(8.3762183741769,-14.3965944465146,-15.3687852201193));
#1745=CARTESIAN_POINT('Ctrl Pts',(8.68806418266596,-14.2145318771015,-15.3971550789209));
#1746=CARTESIAN_POINT('Ctrl Pts',(8.99394845230565,-14.0223062792311,-15.4255246915653));
#1747=CARTESIAN_POINT('Ctrl Pts',(9.29330729716027,-13.820107154034,-15.4539092661372));
#1748=CARTESIAN_POINT('Ctrl Pts',(9.53653348073611,-13.6558223086408,-15.4769714601034));
#1749=CARTESIAN_POINT('Ctrl Pts',(9.77545160554683,-13.4849526702192,-15.5000435310563));
#1750=CARTESIAN_POINT('Ctrl Pts',(10.0097432175825,-13.307580185511,-15.5231336362451));
#1751=CARTESIAN_POINT('Ctrl Pts',(10.3002904190408,-13.0876189218538,-15.5517678898817));
#1752=CARTESIAN_POINT('Ctrl Pts',(10.583723940211,-12.8576576761775,-15.58042987783));
#1753=CARTESIAN_POINT('Ctrl Pts',(10.8596323841469,-12.6181253472465,-15.609135157533));
#1754=CARTESIAN_POINT('Ctrl Pts',(10.8936881832447,-12.588559507379,-15.6126782938889));
#1755=CARTESIAN_POINT('Ctrl Pts',(10.9276292831798,-12.5588478095349,-15.6162220898102));
#1756=CARTESIAN_POINT('Ctrl Pts',(10.9614548654536,-12.5289910280952,-15.6197665745535));
#1757=CARTESIAN_POINT('Ctrl Pts',(11.2318418324978,-12.2903289257304,-15.6480996412758));
#1758=CARTESIAN_POINT('Ctrl Pts',(11.4939949964371,-12.0431546308677,-15.6763871650802));
#1759=CARTESIAN_POINT('Ctrl Pts',(11.7476287959063,-11.7880073231353,-15.7046440695198));
#1760=CARTESIAN_POINT('Ctrl Pts',(12.0038700054175,-11.5302370461701,-15.7331914610181));
#1761=CARTESIAN_POINT('Ctrl Pts',(12.2514161835397,-11.2643286078859,-15.7617076003675));
#1762=CARTESIAN_POINT('Ctrl Pts',(12.4899430816723,-10.9907937970996,-15.7902078766916));
#1763=CARTESIAN_POINT('Ctrl Pts',(12.7297671823614,-10.7157713970365,-15.8188631486644));
#1764=CARTESIAN_POINT('Ctrl Pts',(12.9604740280297,-10.4330390257349,-15.8475023846036));
#1765=CARTESIAN_POINT('Ctrl Pts',(13.1816981692007,-10.1430785257787,-15.8761412266586));
#1766=CARTESIAN_POINT('Ctrl Pts',(13.4022545864811,-9.85399321761716,-15.9046936276998));
#1767=CARTESIAN_POINT('Ctrl Pts',(13.6133858011375,-9.55772288370897,-15.9332456372313));
#1768=CARTESIAN_POINT('Ctrl Pts',(13.8146886438698,-9.25471374432253,-15.9618127567673));
#1769=CARTESIAN_POINT('Ctrl Pts',(14.0132714194306,-8.95579895949918,-15.9899938684208));
#1770=CARTESIAN_POINT('Ctrl Pts',(14.2022898908465,-8.65032577646021,-16.0181896844966));
#1771=CARTESIAN_POINT('Ctrl Pts',(14.3813127119916,-8.33869913886653,-16.0464150871264));
#1772=CARTESIAN_POINT('Ctrl Pts',(14.5534498578289,-8.03905845831459,-16.0735548686231));
#1773=CARTESIAN_POINT('Ctrl Pts',(14.7163455092456,-7.73372811494998,-16.1007220044973));
#1774=CARTESIAN_POINT('Ctrl Pts',(14.8695732543238,-7.42305317912399,-16.1279297253454));
#1775=CARTESIAN_POINT('Ctrl Pts',(14.9118292982898,-7.33737748285453,-16.1354328746463));
#1776=CARTESIAN_POINT('Ctrl Pts',(14.9533144544951,-7.2513669780827,-16.142932830338));
#1777=CARTESIAN_POINT('Ctrl Pts',(14.9940229941151,-7.16503057328001,-16.1504298695354));
#1778=CARTESIAN_POINT('Ctrl Pts',(15.1470994986424,-6.84037940219878,-16.1786210197302));
#1779=CARTESIAN_POINT('Ctrl Pts',(15.2891981096883,-6.51112244870363,-16.2067709309747));
#1780=CARTESIAN_POINT('Ctrl Pts',(15.4203188980967,-6.17786875824079,-16.2348943378945));
#1781=CARTESIAN_POINT('Ctrl Pts',(15.5529660934766,-5.84073558564077,-16.2633451358017));
#1782=CARTESIAN_POINT('Ctrl Pts',(15.6743785719279,-5.49951158284731,-16.2917688087058));
#1783=CARTESIAN_POINT('Ctrl Pts',(15.7845106407422,-5.15479983794065,-16.3201806123969));
#1784=CARTESIAN_POINT('Ctrl Pts',(15.8955502768121,-4.80724742096035,-16.3488265497329));
#1785=CARTESIAN_POINT('Ctrl Pts',(15.9951229952978,-4.45614900024276,-16.3774604214275));
#1786=CARTESIAN_POINT('Ctrl Pts',(16.0831330221274,-4.10210283252499,-16.4060978641242));
#1787=CARTESIAN_POINT('Ctrl Pts',(16.1710362887051,-3.74848613925908,-16.4347005682723));
#1788=CARTESIAN_POINT('Ctrl Pts',(16.2474050070902,-3.39192827377896,-16.4633068347642));
#1789=CARTESIAN_POINT('Ctrl Pts',(16.3120931104833,-3.0330140052726,-16.4919322439886));
#1790=CARTESIAN_POINT('Ctrl Pts',(16.376122447541,-2.67775482363645,-16.5202661397053));
#1791=CARTESIAN_POINT('Ctrl Pts',(16.428707899587,-2.32018643392506,-16.5486187902516));
#1792=CARTESIAN_POINT('Ctrl Pts',(16.4696572095202,-1.96087322935946,-16.577005305408));
#1793=CARTESIAN_POINT('Ctrl Pts',(16.4980592077837,-1.71165747874616,-16.5966938851544));
#1794=CARTESIAN_POINT('Ctrl Pts',(16.5208624092254,-1.46160229647066,-16.6163987560231));
#1795=CARTESIAN_POINT('Ctrl Pts',(16.5379879525626,-1.21089734116724,-16.6361249597339));
#1796=CARTESIAN_POINT('Ctrl Pts',(16.5629341045966,-0.845704610780319,-16.6648593985271));
#1797=CARTESIAN_POINT('Ctrl Pts',(16.5757550662967,-0.480305310982205,-16.6935470032925));
#1798=CARTESIAN_POINT('Ctrl Pts',(16.5763954969113,-0.115296619188307,-16.7222033367926));
#1799=CARTESIAN_POINT('Ctrl Pts',(16.5768097542173,0.12080626826588,-16.7407394517821));
#1800=CARTESIAN_POINT('Ctrl Pts',(16.5721266151797,0.356746083930914,-16.7592624827502));
#1801=CARTESIAN_POINT('Ctrl Pts',(16.5623197618844,0.592363688106677,-16.7777766417554));
#1802=CARTESIAN_POINT('Ctrl Pts',(16.5472894154395,0.953479951668655,-16.8061521273068));
#1803=CARTESIAN_POINT('Ctrl Pts',(16.5202261890288,1.31383948760999,-16.8345067728012));
#1804=CARTESIAN_POINT('Ctrl Pts',(16.4813654554084,1.67288824586465,-16.8628557426512));
#1805=CARTESIAN_POINT('Ctrl Pts',(16.4421339343531,2.03536284701159,-16.8914752025521));
#1806=CARTESIAN_POINT('Ctrl Pts',(16.3908786219863,2.39650209535488,-16.9200888779835));
#1807=CARTESIAN_POINT('Ctrl Pts',(16.327788946387,2.75573213247423,-16.9487123721628));
#1808=CARTESIAN_POINT('Ctrl Pts',(16.2647009041718,3.11495286917131,-16.9773351252832));
#1809=CARTESIAN_POINT('Ctrl Pts',(16.189778955475,3.4722650549952,-17.0059676966432));
#1810=CARTESIAN_POINT('Ctrl Pts',(16.1031619194604,3.82708268132109,-17.0346256888298));
#1811=CARTESIAN_POINT('Ctrl Pts',(16.0171860277244,4.17927392718548,-17.0630715529113));
#1812=CARTESIAN_POINT('Ctrl Pts',(15.9196873407673,4.5290079348877,-17.09154246288));
#1813=CARTESIAN_POINT('Ctrl Pts',(15.8107545352742,4.87569150054644,-17.1200536779756));
#1814=CARTESIAN_POINT('Ctrl Pts',(15.7798213107171,4.97413788259125,-17.1281498966946));
#1815=CARTESIAN_POINT('Ctrl Pts',(15.7479657935126,5.07233813479233,-17.1362493654916));
#1816=CARTESIAN_POINT('Ctrl Pts',(15.7151893489574,5.17027828380705,-17.1443524337825));
#1817=CARTESIAN_POINT('Ctrl Pts',(15.5992110880813,5.51683595065694,-17.1730248471846));
#1818=CARTESIAN_POINT('Ctrl Pts',(15.4720771283236,5.85902882968469,-17.201650632742));
#1819=CARTESIAN_POINT('Ctrl Pts',(15.3340330158362,6.1963041885053,-17.2302452506278));
#1820=CARTESIAN_POINT('Ctrl Pts',(15.1930765842028,6.54069505169104,-17.2594431296861));
#1821=CARTESIAN_POINT('Ctrl Pts',(15.0407447972497,6.87995934497576,-17.2886085121087));
#1822=CARTESIAN_POINT('Ctrl Pts',(14.8772443411155,7.21349796463668,-17.31775785797));
#1823=CARTESIAN_POINT('Ctrl Pts',(14.7137438849813,7.5470365842976,-17.3469072038314));
#1824=CARTESIAN_POINT('Ctrl Pts',(14.5390745731311,7.87485014002961,-17.3760405131317));
#1825=CARTESIAN_POINT('Ctrl Pts',(14.3533906525505,8.19631967707212,-17.4051742465714));
#1826=CARTESIAN_POINT('Ctrl Pts',(14.1712169760829,8.51171202365889,-17.433757224103));
#1827=CARTESIAN_POINT('Ctrl Pts',(13.97844075898,8.82099835528845,-17.4623406098913));
#1828=CARTESIAN_POINT('Ctrl Pts',(13.7754918594728,9.12375854902588,-17.490939949219));
#1829=CARTESIAN_POINT('Ctrl Pts',(13.5726142476705,9.42641239540495,-17.5195292427603));
#1830=CARTESIAN_POINT('Ctrl Pts',(13.3595707034616,9.72254511067082,-17.5481344786353));
#1831=CARTESIAN_POINT('Ctrl Pts',(13.1367506904564,10.01170391757,-17.5767711863299));
#1832=CARTESIAN_POINT('Ctrl Pts',(12.9402640929019,10.2666892277055,-17.6020235376972));
#1833=CARTESIAN_POINT('Ctrl Pts',(12.7361745456646,10.5162513261761,-17.6273003616286));
#1834=CARTESIAN_POINT('Ctrl Pts',(12.5247269884457,10.7600543871633,-17.6526123071179));
#1835=CARTESIAN_POINT('Ctrl Pts',(12.286715817768,11.0344858004345,-17.6811041272992));
#1836=CARTESIAN_POINT('Ctrl Pts',(12.0401399952524,11.3007475392108,-17.7095499093464));
#1837=CARTESIAN_POINT('Ctrl Pts',(11.7854830670189,11.5584770251208,-17.737964821142));
#1838=CARTESIAN_POINT('Ctrl Pts',(11.5284188606411,11.8186428341375,-17.7666483397907));
#1839=CARTESIAN_POINT('Ctrl Pts',(11.263119698663,12.0701147688453,-17.7953004017939));
#1840=CARTESIAN_POINT('Ctrl Pts',(10.9900387483645,12.3124908289333,-17.8239366098433));
#1841=CARTESIAN_POINT('Ctrl Pts',(10.7170376732179,12.5547959949344,-17.8525644419095));
#1842=CARTESIAN_POINT('Ctrl Pts',(10.4362589493222,12.7880110199107,-17.881176429295));
#1843=CARTESIAN_POINT('Ctrl Pts',(10.1481171708062,13.0116989238095,-17.9097881615875));
#1844=CARTESIAN_POINT('Ctrl Pts',(9.86231291709214,13.2335721792878,-17.9381677837215));
#1845=CARTESIAN_POINT('Ctrl Pts',(9.56926415444326,13.4460726166189,-17.9665471548852));
#1846=CARTESIAN_POINT('Ctrl Pts',(9.26934427913173,13.6487333945196,-17.9949414888937));
#1847=CARTESIAN_POINT('Ctrl Pts',(9.13670746757232,13.7383582630982,-18.0074986224458));
#1848=CARTESIAN_POINT('Ctrl Pts',(9.00272645267986,13.8260581567891,-18.0200586823928));
#1849=CARTESIAN_POINT('Ctrl Pts',(8.86743189366513,13.9117898691396,-18.0326229846447));
#1850=CARTESIAN_POINT('Ctrl Pts',(8.55924917694644,14.1070751209157,-18.0612427667693));
#1851=CARTESIAN_POINT('Ctrl Pts',(8.24425204090893,14.2921514004376,-18.089884560767));
#1852=CARTESIAN_POINT('Ctrl Pts',(7.92299270008906,14.4667966618659,-18.1185639199086));
#1853=CARTESIAN_POINT('Ctrl Pts',(7.76500410831323,14.5526835308452,-18.1326678259686));
#1854=CARTESIAN_POINT('Ctrl Pts',(7.6055007465998,14.636046948856,-18.1467808170386));
#1855=CARTESIAN_POINT('Ctrl Pts',(7.44454700169131,14.7168560607361,-18.1609047429996));
#1856=CARTESIAN_POINT('Ctrl Pts',(7.12118427753503,14.879204905549,-18.1892802938581));
#1857=CARTESIAN_POINT('Ctrl Pts',(6.79299332882926,15.0307325960365,-18.2176101857458));
#1858=CARTESIAN_POINT('Ctrl Pts',(6.46057837625132,15.171356689457,-18.2459093996272));
#1859=CARTESIAN_POINT('Ctrl Pts',(6.12496387618887,15.3133343124372,-18.2744809980023));
#1860=CARTESIAN_POINT('Ctrl Pts',(5.78504316798677,15.4441976655372,-18.3030213249668));
#1861=CARTESIAN_POINT('Ctrl Pts',(5.44140820916166,15.5638179172923,-18.3315457988195));
#1862=CARTESIAN_POINT('Ctrl Pts',(5.09632688230554,15.6839416536422,-18.3601903328872));
#1863=CARTESIAN_POINT('Ctrl Pts',(4.74749943318119,15.7927276546769,-18.3888188801097));
#1864=CARTESIAN_POINT('Ctrl Pts',(4.3955032236705,15.889998006906,-18.4174470548778));
#1865=CARTESIAN_POINT('Ctrl Pts',(4.04478383742524,15.9869155228107,-18.4459713844379));
#1866=CARTESIAN_POINT('Ctrl Pts',(3.69091808278937,16.0724009357562,-18.4744953442412));
#1867=CARTESIAN_POINT('Ctrl Pts',(3.33446340173656,16.1462286204288,-18.5030343799523));
#1868=CARTESIAN_POINT('Ctrl Pts',(2.98296860519067,16.219029030643,-18.5311763095836));
#1869=CARTESIAN_POINT('Ctrl Pts',(2.62895589839015,16.2804939445927,-18.5593328984958));
#1870=CARTESIAN_POINT('Ctrl Pts',(2.27295452832407,16.3303571677533,-18.5875189570762));
#1871=CARTESIAN_POINT('Ctrl Pts',(1.96759419432346,16.3731273696653,-18.6116955613985));
#1872=CARTESIAN_POINT('Ctrl Pts',(1.6607704631306,16.4073610585072,-18.6358938476203));
#1873=CARTESIAN_POINT('Ctrl Pts',(1.35281857135463,16.4328596631978,-18.6601231625672));
#1874=CARTESIAN_POINT('Ctrl Pts',(1.31424292937765,16.4360537499098,-18.6631582515006));
#1875=CARTESIAN_POINT('Ctrl Pts',(1.27564958943952,16.4391107337484,-18.6661938273173));
#1876=CARTESIAN_POINT('Ctrl Pts',(1.23703925211406,16.4420306478759,-18.6692299083895));
#1877=CARTESIAN_POINT('Ctrl Pts',(0.878842857105499,16.4691193185961,-18.6973962848145));
#1878=CARTESIAN_POINT('Ctrl Pts',(0.520309893108214,16.4843299889383,-18.7255176771054));
#1879=CARTESIAN_POINT('Ctrl Pts',(0.162009813886292,16.4878839768935,-18.7536087354099));
#1880=CARTESIAN_POINT('Ctrl Pts',(-0.200629062766526,16.4914810014951,-18.7820399594545));
#1881=CARTESIAN_POINT('Ctrl Pts',(-0.563029906219711,16.483137323706,-18.8104401104113));
#1882=CARTESIAN_POINT('Ctrl Pts',(-0.924612953014563,16.4630299190395,-18.8388243776756));
#1883=CARTESIAN_POINT('Ctrl Pts',(-1.28953271587429,16.4427369617018,-18.8674705771333));
#1884=CARTESIAN_POINT('Ctrl Pts',(-1.65362008537719,16.4104621434688,-18.8961005983932));
#1885=CARTESIAN_POINT('Ctrl Pts',(-2.01628156305791,16.3663344340508,-18.9247300558322));
#1886=CARTESIAN_POINT('Ctrl Pts',(-2.37863891741537,16.3222437295711,-18.9533355049707));
#1887=CARTESIAN_POINT('Ctrl Pts',(-2.73957334490862,16.2663199065077,-18.9819403912337));
#1888=CARTESIAN_POINT('Ctrl Pts',(-3.098486699731,16.19864000825,-19.0105602903315));
#1889=CARTESIAN_POINT('Ctrl Pts',(-3.45363796929869,16.1316695222887,-19.0388801991978));
#1890=CARTESIAN_POINT('Ctrl Pts',(-3.80681084545076,16.0531879562081,-19.0672148078239));
#1891=CARTESIAN_POINT('Ctrl Pts',(-4.15741157646282,15.9632214905549,-19.0955792078097));
#1892=CARTESIAN_POINT('Ctrl Pts',(-4.49490714197786,15.876617897016,-19.1228833699718));
#1893=CARTESIAN_POINT('Ctrl Pts',(-4.83001961776331,15.779371620945,-19.1502151379684));
#1894=CARTESIAN_POINT('Ctrl Pts',(-5.16219980988116,15.6714647799058,-19.1775879740254));
#1895=CARTESIAN_POINT('Ctrl Pts',(-5.51073658105677,15.5582445974387,-19.2063086507052));
#1896=CARTESIAN_POINT('Ctrl Pts',(-5.85492719564839,15.4336514241555,-19.2349825596479));
#1897=CARTESIAN_POINT('Ctrl Pts',(-6.19419391730646,15.2978376845407,-19.2636252309877));
#1898=CARTESIAN_POINT('Ctrl Pts',(-6.28917684855849,15.2598145414813,-19.2716441868978));
#1899=CARTESIAN_POINT('Ctrl Pts',(-6.38377380740744,15.2209116114505,-19.2796606943892));
#1900=CARTESIAN_POINT('Ctrl Pts',(-6.47797200771835,15.1811315162593,-19.2876750942611));
#1901=CARTESIAN_POINT('Ctrl Pts',(-6.81088333866579,15.0405423713328,-19.3159992503417));
#1902=CARTESIAN_POINT('Ctrl Pts',(-7.13881530292878,14.8890010565953,-19.3442970816361));
#1903=CARTESIAN_POINT('Ctrl Pts',(-7.46133931806246,14.7269330899991,-19.3725836322667));
#1904=CARTESIAN_POINT('Ctrl Pts',(-7.78754012161593,14.5630175412234,-19.401192650859));
#1905=CARTESIAN_POINT('Ctrl Pts',(-8.10820946603172,14.388333708913,-19.4297901301202));
#1906=CARTESIAN_POINT('Ctrl Pts',(-8.42288350120901,14.2032727040766,-19.4583916351508));
#1907=CARTESIAN_POINT('Ctrl Pts',(-8.73781202453967,14.0180620337829,-19.487016271242));
#1908=CARTESIAN_POINT('Ctrl Pts',(-9.04673601045282,13.8224570598651,-19.5156449396168));
#1909=CARTESIAN_POINT('Ctrl Pts',(-9.34916288251091,13.6168055272301,-19.5442932437542));
#1910=CARTESIAN_POINT('Ctrl Pts',(-9.64940698757161,13.4126382852448,-19.5727347786572));
#1911=CARTESIAN_POINT('Ctrl Pts',(-9.94324785069221,13.1985686057262,-19.601195666904));
#1912=CARTESIAN_POINT('Ctrl Pts',(-10.2301696575265,12.9748985337342,-19.6296911771225));
#1913=CARTESIAN_POINT('Ctrl Pts',(-10.4189256118711,12.8277537127706,-19.6484373898456));
#1914=CARTESIAN_POINT('Ctrl Pts',(-10.604686386637,12.6764531976245,-19.6671985865196));
#1915=CARTESIAN_POINT('Ctrl Pts',(-10.7872956870089,12.5210750349557,-19.6859791144961));
#1916=CARTESIAN_POINT('Ctrl Pts',(-11.0660830558423,12.2838611085215,-19.714651115151));
#1917=CARTESIAN_POINT('Ctrl Pts',(-11.3366342061006,12.0379042116987,-19.7432765108288));
#1918=CARTESIAN_POINT('Ctrl Pts',(-11.5985157863316,11.7836234561984,-19.7718707507603));
#1919=CARTESIAN_POINT('Ctrl Pts',(-11.8610481953329,11.5287107615168,-19.8005360531697));
#1920=CARTESIAN_POINT('Ctrl Pts',(-12.1148683581467,11.2654324390429,-19.8291700447838));
#1921=CARTESIAN_POINT('Ctrl Pts',(-12.3595113438855,10.9941668776464,-19.8577882908891));
#1922=CARTESIAN_POINT('Ctrl Pts',(-12.5233784248329,10.8124674286581,-19.876957401489));
#1923=CARTESIAN_POINT('Ctrl Pts',(-12.6831274758097,10.627183522781,-19.8961194477121));
#1924=CARTESIAN_POINT('Ctrl Pts',(-12.8386100983771,10.4384190759396,-19.9152791074224));
#1925=CARTESIAN_POINT('Ctrl Pts',(-13.0704048451679,10.157007517296,-19.9438424825302));
#1926=CARTESIAN_POINT('Ctrl Pts',(-13.2927194810021,9.86786174900931,-19.972400553566));
#1927=CARTESIAN_POINT('Ctrl Pts',(-13.5053231447703,9.57153955440199,-20.0009688203387));
#1928=CARTESIAN_POINT('Ctrl Pts',(-13.7183501625288,9.27462729854537,-20.0295939746057));
#1929=CARTESIAN_POINT('Ctrl Pts',(-13.9216277679637,8.97050949604136,-20.0582293652551));
#1930=CARTESIAN_POINT('Ctrl Pts',(-14.1148793385645,8.65971958451429,-20.0868905854576));
#1931=CARTESIAN_POINT('Ctrl Pts',(-14.3072484605849,8.35034883928628,-20.1154209293469));
#1932=CARTESIAN_POINT('Ctrl Pts',(-14.4896831310567,8.03436625227877,-20.1439768674362));
#1933=CARTESIAN_POINT('Ctrl Pts',(-14.6618628961904,7.71227839384303,-20.1725737808369));
#1934=CARTESIAN_POINT('Ctrl Pts',(-14.7056581170553,7.63035291969023,-20.179847621276));
#1935=CARTESIAN_POINT('Ctrl Pts',(-14.7487896177067,7.54803237143121,-20.1871241127288));
#1936=CARTESIAN_POINT('Ctrl Pts',(-14.7912516023583,7.46532494498289,-20.1944035083183));
#1937=CARTESIAN_POINT('Ctrl Pts',(-14.9612911519773,7.13412201938214,-20.223553939173));
#1938=CARTESIAN_POINT('Ctrl Pts',(-15.1200449766796,6.79779450736206,-20.2526562012924));
#1939=CARTESIAN_POINT('Ctrl Pts',(-15.2673267533277,6.45695931596241,-20.2817265280702));
#1940=CARTESIAN_POINT('Ctrl Pts',(-15.4126252998965,6.12071365776274,-20.3104054069189));
#1941=CARTESIAN_POINT('Ctrl Pts',(-15.5467588172284,5.78008028143426,-20.3390532046909));
#1942=CARTESIAN_POINT('Ctrl Pts',(-15.6695045863533,5.435621197448,-20.3676855083885));
#1943=CARTESIAN_POINT('Ctrl Pts',(-15.7947634546164,5.0841096518309,-20.3969040303994));
#1944=CARTESIAN_POINT('Ctrl Pts',(-15.9081639280194,4.72861364997487,-20.4261064173871));
#1945=CARTESIAN_POINT('Ctrl Pts',(-16.0094186624322,4.36970679641798,-20.4553092341036));
#1946=CARTESIAN_POINT('Ctrl Pts',(-16.110673396845,4.01079994286109,-20.48451205082));
#1947=CARTESIAN_POINT('Ctrl Pts',(-16.1997826732456,3.6484816562103,-20.5137152972653));
#1948=CARTESIAN_POINT('Ctrl Pts',(-16.276403853855,3.28331036383548,-20.5429355388254));
#1949=CARTESIAN_POINT('Ctrl Pts',(-16.351421541588,2.9257812085481,-20.5715442725906));
#1950=CARTESIAN_POINT('Ctrl Pts',(-16.4144680729377,2.56551657511686,-20.600169297584));
#1951=CARTESIAN_POINT('Ctrl Pts',(-16.4655433767102,2.2031131659401,-20.628826161376));
#1952=CARTESIAN_POINT('Ctrl Pts',(-16.5094799538346,1.89136239479769,-20.6534776937829));
#1953=CARTESIAN_POINT('Ctrl Pts',(-16.5445570122806,1.57802863393814,-20.678152786845));
#1954=CARTESIAN_POINT('Ctrl Pts',(-16.5707436870369,1.26349348373642,-20.7028613380173));
#1955=CARTESIAN_POINT('Ctrl Pts',(-16.6008246875358,0.902182546086195,-20.7312443972281));
#1956=CARTESIAN_POINT('Ctrl Pts',(-16.6190803130207,0.540431419640717,-20.7595817940481));
#1957=CARTESIAN_POINT('Ctrl Pts',(-16.6256406134604,0.178833385714208,-20.7878885112801));
#1958=CARTESIAN_POINT('Ctrl Pts',(-16.6274122897377,0.0811801357577141,
-20.795533029983));
#1959=CARTESIAN_POINT('Ctrl Pts',(-16.6283307132178,-0.0164620311658841,
-20.8031753111491));
#1960=CARTESIAN_POINT('Ctrl Pts',(-16.6283978184156,-0.114081589627003,
-20.8108156498892));
#1961=CARTESIAN_POINT('Origin',(-5.51789585152283E-15,-0.11423583854134,
16.95));
#1962=CARTESIAN_POINT('',(-16.8427593307749,-0.114235838541336,-36.8565772880268));
#1963=CARTESIAN_POINT('Origin',(9.5811372833793E-15,-0.114235838541339,
-36.8565772880268));
#1964=CARTESIAN_POINT('',(-16.7785625911244,-0.114021808022412,-32.07864706723));
#1965=CARTESIAN_POINT('',(-16.129,-0.114235838541338,16.95));
#1966=CARTESIAN_POINT('',(-16.6711852409551,-0.11409314673127,-24.0089359098894));
#1967=CARTESIAN_POINT('Ctrl Pts',(-16.7775816447507,-0.113765241821617,
-32.0784517862341));
#1968=CARTESIAN_POINT('Ctrl Pts',(-16.7773351091998,0.254868667273631,-32.0502553201442));
#1969=CARTESIAN_POINT('Ctrl Pts',(-16.7650658601612,0.622890827649247,-32.0221027158365));
#1970=CARTESIAN_POINT('Ctrl Pts',(-16.7408468579152,0.989702145018775,-31.9939788470955));
#1971=CARTESIAN_POINT('Ctrl Pts',(-16.7165543650226,1.35762652231607,-31.9657696386993));
#1972=CARTESIAN_POINT('Ctrl Pts',(-16.6802395061438,1.72433327412469,-31.9375893405261));
#1973=CARTESIAN_POINT('Ctrl Pts',(-16.6319238239912,2.08922435709957,-31.9094226876562));
#1974=CARTESIAN_POINT('Ctrl Pts',(-16.5837657158489,2.45292540510552,-31.8813478959016));
#1975=CARTESIAN_POINT('Ctrl Pts',(-16.5236849076909,2.81482317864371,-31.8532866605909));
#1976=CARTESIAN_POINT('Ctrl Pts',(-16.4516512103577,3.17432333245935,-31.8252238650904));
#1977=CARTESIAN_POINT('Ctrl Pts',(-16.4218565147784,3.32302037343083,-31.8136164857666));
#1978=CARTESIAN_POINT('Ctrl Pts',(-16.3900162767284,3.47130714877655,-31.8020088395142));
#1979=CARTESIAN_POINT('Ctrl Pts',(-16.3561257841969,3.61914114200976,-31.7903998565973));
#1980=CARTESIAN_POINT('Ctrl Pts',(-16.2739984585549,3.97738941745068,-31.7622676387045));
#1981=CARTESIAN_POINT('Ctrl Pts',(-16.179834487211,4.33298000273468,-31.7341275713518));
#1982=CARTESIAN_POINT('Ctrl Pts',(-16.073909110639,4.68537562353965,-31.7059644309258));
#1983=CARTESIAN_POINT('Ctrl Pts',(-15.9681175700674,5.03732599484932,-31.6778368744382));
#1984=CARTESIAN_POINT('Ctrl Pts',(-15.8505940670358,5.38608998858604,-31.6496863031458));
#1985=CARTESIAN_POINT('Ctrl Pts',(-15.7215658675516,5.73111053107965,-31.6214975504839));
#1986=CARTESIAN_POINT('Ctrl Pts',(-15.6539338590118,5.91195806959926,-31.6067220055381));
#1987=CARTESIAN_POINT('Ctrl Pts',(-15.5831401967876,6.09177669043267,-31.5919359703094));
#1988=CARTESIAN_POINT('Ctrl Pts',(-15.5092128108037,6.27048303102269,-31.5771372605448));
#1989=CARTESIAN_POINT('Ctrl Pts',(-15.3693565742234,6.60856067187701,-31.549140979784));
#1990=CARTESIAN_POINT('Ctrl Pts',(-15.2187309497782,6.94158763987578,-31.5211879379219));
#1991=CARTESIAN_POINT('Ctrl Pts',(-15.0576967821888,7.26907326688447,-31.4932633308832));
#1992=CARTESIAN_POINT('Ctrl Pts',(-14.8950068308036,7.59992616310484,-31.4650515977487));
#1993=CARTESIAN_POINT('Ctrl Pts',(-14.7216929992382,7.92512371168079,-31.4368688871891));
#1994=CARTESIAN_POINT('Ctrl Pts',(-14.5380761066923,8.24414611155063,-31.4086999331784));
#1995=CARTESIAN_POINT('Ctrl Pts',(-14.3544811350667,8.563130425248,-31.3805343420902));
#1996=CARTESIAN_POINT('Ctrl Pts',(-14.1605852896922,8.87594158111946,-31.3523825042662));
#1997=CARTESIAN_POINT('Ctrl Pts',(-13.9566619050295,9.18203832640964,-31.3242291585621));
#1998=CARTESIAN_POINT('Ctrl Pts',(-13.7545630967201,9.48539631329697,-31.2963277110349));
#1999=CARTESIAN_POINT('Ctrl Pts',(-13.5426150684564,9.78215996583491,-31.268424782489));
#2000=CARTESIAN_POINT('Ctrl Pts',(-13.3210418553412,10.0717739497803,-31.2405055172004));
#2001=CARTESIAN_POINT('Ctrl Pts',(-13.1387108891984,10.310095165413,-31.2175309592991));
#2002=CARTESIAN_POINT('Ctrl Pts',(-12.9498613835337,10.5435745784538,-31.1945453389247));
#2003=CARTESIAN_POINT('Ctrl Pts',(-12.7545987219547,10.7718847254138,-31.1715403778297));
#2004=CARTESIAN_POINT('Ctrl Pts',(-12.5154714762286,11.0514833756236,-31.1433674903958));
#2005=CARTESIAN_POINT('Ctrl Pts',(-12.2667264979829,11.3233306790543,-31.1151655966763));
#2006=CARTESIAN_POINT('Ctrl Pts',(-12.0088170501796,11.5870395420186,-31.0869194917858));
#2007=CARTESIAN_POINT('Ctrl Pts',(-11.9749300134478,11.6216885709777,-31.0832082016329));
#2008=CARTESIAN_POINT('Ctrl Pts',(-11.9408847240057,11.656197039125,-31.079496148233));
#2009=CARTESIAN_POINT('Ctrl Pts',(-11.906682174539,11.6905640114912,-31.0757832970961));
#2010=CARTESIAN_POINT('Ctrl Pts',(-11.6499015938999,11.9485790207996,-31.0479085308685));
#2011=CARTESIAN_POINT('Ctrl Pts',(-11.3850698445635,12.1978080493955,-31.0200766267369));
#2012=CARTESIAN_POINT('Ctrl Pts',(-11.1127422680153,12.4379971604821,-30.9922729747595));
#2013=CARTESIAN_POINT('Ctrl Pts',(-10.8376570428467,12.6806184790564,-30.9641877769192));
#2014=CARTESIAN_POINT('Ctrl Pts',(-10.5549230120046,12.9140162425061,-30.9361314063057));
#2015=CARTESIAN_POINT('Ctrl Pts',(-10.2650704236477,13.1378961117271,-30.9080888040647));
#2016=CARTESIAN_POINT('Ctrl Pts',(-9.97370270080699,13.3629462589574,-30.8798996158853));
#2017=CARTESIAN_POINT('Ctrl Pts',(-9.67514135903586,13.5783791099016,-30.8517243403965));
#2018=CARTESIAN_POINT('Ctrl Pts',(-9.36988909666496,13.7838573994682,-30.8235476807738));
#2019=CARTESIAN_POINT('Ctrl Pts',(-9.06558167968207,13.9886996733908,-30.7954582361865));
#2020=CARTESIAN_POINT('Ctrl Pts',(-8.75462421541385,14.1836492281972,-30.7673674160203));
#2021=CARTESIAN_POINT('Ctrl Pts',(-8.43748619406385,14.3683289833728,-30.7392600644769));
#2022=CARTESIAN_POINT('Ctrl Pts',(-8.1246601323836,14.5504977445883,-30.7115348738797));
#2023=CARTESIAN_POINT('Ctrl Pts',(-7.8058199501026,14.722674295492,-30.683793598385));
#2024=CARTESIAN_POINT('Ctrl Pts',(-7.48139568912229,14.8844510443759,-30.6560216914722));
#2025=CARTESIAN_POINT('Ctrl Pts',(-7.16392527782445,15.0427602005758,-30.6288450596028));
#2026=CARTESIAN_POINT('Ctrl Pts',(-6.84110715731515,15.1911107407712,-30.6016390953747));
#2027=CARTESIAN_POINT('Ctrl Pts',(-6.51333137379396,15.3290741555725,-30.5743901672396));
#2028=CARTESIAN_POINT('Ctrl Pts',(-6.42601967345453,15.3658243394986,-30.5671316985927));
#2029=CARTESIAN_POINT('Ctrl Pts',(-6.33842778146676,15.4018070683541,-30.5598761360921));
#2030=CARTESIAN_POINT('Ctrl Pts',(-6.25056446535746,15.4370173950328,-30.5526232218215));
#2031=CARTESIAN_POINT('Ctrl Pts',(-5.91449209611915,15.5716949650651,-30.5248812221936));
#2032=CARTESIAN_POINT('Ctrl Pts',(-5.57445093032116,15.6950756654234,-30.4971779667578));
#2033=CARTESIAN_POINT('Ctrl Pts',(-5.23105078969778,15.8071943694457,-30.4694990222445));
#2034=CARTESIAN_POINT('Ctrl Pts',(-4.88368937992596,15.9206064112121,-30.4415007891346));
#2035=CARTESIAN_POINT('Ctrl Pts',(-4.5328905453398,16.0224952866865,-30.4135274310571));
#2036=CARTESIAN_POINT('Ctrl Pts',(-4.17926095787401,16.11284966956,-30.3855640089119));
#2037=CARTESIAN_POINT('Ctrl Pts',(-3.82277963046691,16.2039326883046,-30.3573750841204));
#2038=CARTESIAN_POINT('Ctrl Pts',(-3.46342115920246,16.2832945719203,-30.3291962561588));
#2039=CARTESIAN_POINT('Ctrl Pts',(-3.10179031624394,16.350873623545,-30.3010122210072));
#2040=CARTESIAN_POINT('Ctrl Pts',(-2.74063346106933,16.4183640996361,-30.2728651265331));
#2041=CARTESIAN_POINT('Ctrl Pts',(-2.37720961037019,16.4741026829766,-30.24471283851));
#2042=CARTESIAN_POINT('Ctrl Pts',(-2.01211309371017,16.5179766760327,-30.2165401124341));
#2043=CARTESIAN_POINT('Ctrl Pts',(-1.6507907027633,16.5613971288391,-30.1886586173206));
#2044=CARTESIAN_POINT('Ctrl Pts',(-1.28782949517675,16.5931970212886,-30.1607571045195));
#2045=CARTESIAN_POINT('Ctrl Pts',(-0.923806067566818,16.6132164660213,-30.1328207968578));
#2046=CARTESIAN_POINT('Ctrl Pts',(-0.664047238318307,16.6275018859464,-30.1128860838109));
#2047=CARTESIAN_POINT('Ctrl Pts',(-0.403747525852274,16.6357877458883,-30.0929336534716));
#2048=CARTESIAN_POINT('Ctrl Pts',(-0.143118940429722,16.6379998704116,-30.0729581364068));
#2049=CARTESIAN_POINT('Ctrl Pts',(0.225770528665852,16.6411308755531,-30.0446851138102));
#2050=CARTESIAN_POINT('Ctrl Pts',(0.594138580270863,16.6320862805341,-30.0164561821486));
#2051=CARTESIAN_POINT('Ctrl Pts',(0.961384941672296,16.610844387693,-29.9882561008196));
#2052=CARTESIAN_POINT('Ctrl Pts',(1.19857159872119,16.5971252768129,-29.9700430326399));
#2053=CARTESIAN_POINT('Ctrl Pts',(1.43529066384886,16.5783173471561,-29.9518419986236));
#2054=CARTESIAN_POINT('Ctrl Pts',(1.67138214910995,16.5544033339244,-29.9336488928168));
#2055=CARTESIAN_POINT('Ctrl Pts',(2.03384539008151,16.5176889613962,-29.9057176352081));
#2056=CARTESIAN_POINT('Ctrl Pts',(2.39482970402408,16.4689419291481,-29.8778050647479));
#2057=CARTESIAN_POINT('Ctrl Pts',(2.7537941124901,16.4084298510406,-29.8498963228141));
#2058=CARTESIAN_POINT('Ctrl Pts',(3.11612758160352,16.3473498367917,-29.821725643368));
#2059=CARTESIAN_POINT('Ctrl Pts',(3.47640360259875,16.2742827836714,-29.7935588646518));
#2060=CARTESIAN_POINT('Ctrl Pts',(3.83405864389728,16.1894515310506,-29.7653807051586));
#2061=CARTESIAN_POINT('Ctrl Pts',(4.19167177757291,16.1046302183879,-29.7372058473935));
#2062=CARTESIAN_POINT('Ctrl Pts',(4.54666509502726,16.0080472722497,-29.7090196115185));
#2063=CARTESIAN_POINT('Ctrl Pts',(4.8984598558485,15.8998757546272,-29.680806720816));
#2064=CARTESIAN_POINT('Ctrl Pts',(5.24760688884311,15.7925183728849,-29.6528061699891));
#2065=CARTESIAN_POINT('Ctrl Pts',(5.59360384328368,15.6737459672187,-29.6247793640511));
#2066=CARTESIAN_POINT('Ctrl Pts',(5.93586189061314,15.5436820302309,-29.5967113680593));
#2067=CARTESIAN_POINT('Ctrl Pts',(6.03834106497557,15.5047381836776,-29.5883072265711));
#2068=CARTESIAN_POINT('Ctrl Pts',(6.14048484940614,15.4647817198427,-29.579899392275));
#2069=CARTESIAN_POINT('Ctrl Pts',(6.24227692519854,15.4238151957591,-29.5714874642488));
#2070=CARTESIAN_POINT('Ctrl Pts',(6.58376911706718,15.2863806460298,-29.5432671168676));
#2071=CARTESIAN_POINT('Ctrl Pts',(6.92021432360998,15.138020493632,-29.5150906939455));
#2072=CARTESIAN_POINT('Ctrl Pts',(7.25107425736024,14.9790118209545,-29.4869430421413));
#2073=CARTESIAN_POINT('Ctrl Pts',(7.58912471761639,14.8165474379933,-29.4581836618813));
#2074=CARTESIAN_POINT('Ctrl Pts',(7.92134512920791,14.6429666237939,-29.4294543168868));
#2075=CARTESIAN_POINT('Ctrl Pts',(8.24714710598408,14.4585108767767,-29.4007388435922));
#2076=CARTESIAN_POINT('Ctrl Pts',(8.57294908276024,14.2740551297595,-29.3720233702977));
#2077=CARTESIAN_POINT('Ctrl Pts',(8.89233322206434,14.0787242260359,-29.3433217687031));
#2078=CARTESIAN_POINT('Ctrl Pts',(9.20468784452505,13.8727084584417,-29.3146178746168));
#2079=CARTESIAN_POINT('Ctrl Pts',(9.51094814452161,13.6707122456423,-29.2864740195822));
#2080=CARTESIAN_POINT('Ctrl Pts',(9.81045093130178,13.4584435648588,-29.2583279606386));
#2081=CARTESIAN_POINT('Ctrl Pts',(10.1027999814835,13.2363568270258,-29.2301644608045));
#2082=CARTESIAN_POINT('Ctrl Pts',(10.3949892871035,13.0143914412155,-29.2020163499924));
#2083=CARTESIAN_POINT('Ctrl Pts',(10.6800330678235,12.7826183040854,-29.1738508173447));
#2084=CARTESIAN_POINT('Ctrl Pts',(10.9575001681474,12.5414533709884,-29.1456526502656));
#2085=CARTESIAN_POINT('Ctrl Pts',(11.2054171742783,12.3259723711603,-29.1204575725339));
#2086=CARTESIAN_POINT('Ctrl Pts',(11.44728510974,12.1029927892293,-29.0952364413172));
#2087=CARTESIAN_POINT('Ctrl Pts',(11.6827684433965,11.8727899480889,-29.0699784047727));
#2088=CARTESIAN_POINT('Ctrl Pts',(11.9443070708085,11.6171160786759,-29.0419256669997));
#2089=CARTESIAN_POINT('Ctrl Pts',(12.1971403546242,11.3533444286085,-29.0139163311583));
#2090=CARTESIAN_POINT('Ctrl Pts',(12.4409333208083,11.0819789429742,-28.9859355144908));
#2091=CARTESIAN_POINT('Ctrl Pts',(12.6869744826735,10.8081109950157,-28.9576966659688));
#2092=CARTESIAN_POINT('Ctrl Pts',(12.9238082517641,10.5265081348789,-28.9294868650397));
#2093=CARTESIAN_POINT('Ctrl Pts',(13.151058453441,10.2376461641232,-28.9012908128221));
#2094=CARTESIAN_POINT('Ctrl Pts',(13.3782148002683,9.94890349401764,-28.8731064056382));
#2095=CARTESIAN_POINT('Ctrl Pts',(13.5957958796806,9.65290727204683,-28.8449357358116));
#2096=CARTESIAN_POINT('Ctrl Pts',(13.8033882575472,9.35009692196088,-28.8167635228286));
#2097=CARTESIAN_POINT('Ctrl Pts',(14.0092701471445,9.04978162278651,-28.7888234389841));
#2098=CARTESIAN_POINT('Ctrl Pts',(14.2053275882466,8.74276357118648,-28.7608818373079));
#2099=CARTESIAN_POINT('Ctrl Pts',(14.3911149582616,8.42944290432888,-28.7329238113381));
#2100=CARTESIAN_POINT('Ctrl Pts',(14.4739190301475,8.28979817487437,-28.7204631236605));
#2101=CARTESIAN_POINT('Ctrl Pts',(14.5546824412029,8.14890114217992,-28.7079991734214));
#2102=CARTESIAN_POINT('Ctrl Pts',(14.633362735455,8.00678574159462,-28.695530640867));
#2103=CARTESIAN_POINT('Ctrl Pts',(14.8112315795018,7.68551213346107,-28.6673436152149));
#2104=CARTESIAN_POINT('Ctrl Pts',(14.9784578661461,7.35801289855658,-28.639133171441));
#2105=CARTESIAN_POINT('Ctrl Pts',(15.1348507732447,7.02485395644826,-28.610884061768));
#2106=CARTESIAN_POINT('Ctrl Pts',(15.2131361987364,6.85808495123453,-28.5967434360099));
#2107=CARTESIAN_POINT('Ctrl Pts',(15.288706333559,6.68989756219354,-28.5825931217583));
#2108=CARTESIAN_POINT('Ctrl Pts',(15.3615324479398,6.52036171021139,-28.568431206473));
#2109=CARTESIAN_POINT('Ctrl Pts',(15.505236134081,6.18582612404081,-28.5404862934893));
#2110=CARTESIAN_POINT('Ctrl Pts',(15.6378042368556,5.8470987788147,-28.5125844471355));
#2111=CARTESIAN_POINT('Ctrl Pts',(15.7591888208792,5.50478836039051,-28.4847109577492));
#2112=CARTESIAN_POINT('Ctrl Pts',(15.8817254643175,5.15922907850106,-28.4565729214591));
#2113=CARTESIAN_POINT('Ctrl Pts',(15.9928654995035,4.81001787332877,-28.4284637829628));
#2114=CARTESIAN_POINT('Ctrl Pts',(16.0925137944001,4.45775397475716,-28.4003684092119));
#2115=CARTESIAN_POINT('Ctrl Pts',(16.192560091683,4.10408310908826,-28.3721608205374));
#2116=CARTESIAN_POINT('Ctrl Pts',(16.2810228425339,3.74733456521155,-28.3439671067829));
#2117=CARTESIAN_POINT('Ctrl Pts',(16.3577570108405,3.38809581595268,-28.3157719522681));
#2118=CARTESIAN_POINT('Ctrl Pts',(16.4342055784428,3.03019413520045,-28.2876817386964));
#2119=CARTESIAN_POINT('Ctrl Pts',(16.4990128260568,2.66982018957687,-28.2595900950691));
#2120=CARTESIAN_POINT('Ctrl Pts',(16.551984927243,2.30754449627706,-28.2314818755101));
#2121=CARTESIAN_POINT('Ctrl Pts',(16.6042149742781,1.95034370421813,-28.2037674070113));
#2122=CARTESIAN_POINT('Ctrl Pts',(16.644939167769,1.59129354149179,-28.1760368237314));
#2123=CARTESIAN_POINT('Ctrl Pts',(16.6739216356965,1.23093884121551,-28.1482756068831));
#2124=CARTESIAN_POINT('Ctrl Pts',(16.6989114176327,0.920227365499763,-28.1243388338981));
#2125=CARTESIAN_POINT('Ctrl Pts',(16.7151710337568,0.608545801039416,-28.1003792862503));
#2126=CARTESIAN_POINT('Ctrl Pts',(16.7225182878281,0.29624664606184,-28.0763876565741));
#2127=CARTESIAN_POINT('Ctrl Pts',(16.723492121446,0.254853301965803,-28.0732077127068));
#2128=CARTESIAN_POINT('Ctrl Pts',(16.7243093413103,0.213449115846201,-28.0700272052259));
#2129=CARTESIAN_POINT('Ctrl Pts',(16.7249700353015,0.172034929750865,-28.0668461124584));
#2130=CARTESIAN_POINT('Ctrl Pts',(16.7307328933493,-0.189197469531866,-28.0390992488577));
#2131=CARTESIAN_POINT('Ctrl Pts',(16.7245733598767,-0.550057245787984,-28.0113948413415));
#2132=CARTESIAN_POINT('Ctrl Pts',(16.706745103806,-0.909987828552811,-27.9837184928674));
#2133=CARTESIAN_POINT('Ctrl Pts',(16.6887030510035,-1.27423470462113,-27.9557102491799));
#2134=CARTESIAN_POINT('Ctrl Pts',(16.6587107014477,-1.63753049344606,-27.9277307415396));
#2135=CARTESIAN_POINT('Ctrl Pts',(16.616977914567,-1.99930557416124,-27.8997650481611));
#2136=CARTESIAN_POINT('Ctrl Pts',(16.5748693526979,-2.36433819018383,-27.8715475429846));
#2137=CARTESIAN_POINT('Ctrl Pts',(16.5208079170032,-2.72782315285223,-27.8433441019664));
#2138=CARTESIAN_POINT('Ctrl Pts',(16.4549562146046,-3.08917434271116,-27.8151393960222));
#2139=CARTESIAN_POINT('Ctrl Pts',(16.3891678054254,-3.45017822066662,-27.7869617989693));
#2140=CARTESIAN_POINT('Ctrl Pts',(16.3116116488895,-3.80905299170384,-27.7587829394207));
#2141=CARTESIAN_POINT('Ctrl Pts',(16.2223988079213,-4.16520476225433,-27.7305875318726));
#2142=CARTESIAN_POINT('Ctrl Pts',(16.1341363014215,-4.51756264730747,-27.702692474222));
#2143=CARTESIAN_POINT('Ctrl Pts',(16.034463934188,-4.86725575466054,-27.6747812192463));
#2144=CARTESIAN_POINT('Ctrl Pts',(15.9234418318913,-5.21369166941523,-27.6468389641835));
#2145=CARTESIAN_POINT('Ctrl Pts',(15.8154827395358,-5.55056969768682,-27.6196676133213));
#2146=CARTESIAN_POINT('Ctrl Pts',(15.69679124371,-5.88436816944213,-27.5924669493083));
#2147=CARTESIAN_POINT('Ctrl Pts',(15.567381305226,-6.21451939258839,-27.5652233605752));
#2148=CARTESIAN_POINT('Ctrl Pts',(15.4330072884339,-6.55733499487261,-27.5369347260794));
#2149=CARTESIAN_POINT('Ctrl Pts',(15.2875069264695,-6.89512077486512,-27.5086902194447));
#2150=CARTESIAN_POINT('Ctrl Pts',(15.1310649840704,-7.22730854141666,-27.4804745859129));
#2151=CARTESIAN_POINT('Ctrl Pts',(15.0880184020981,-7.31871336357467,-27.4727107691059));
#2152=CARTESIAN_POINT('Ctrl Pts',(15.0441430997659,-7.40969428943712,-27.4649491383672));
#2153=CARTESIAN_POINT('Ctrl Pts',(14.9994422505863,-7.50023933490246,-27.4571893758834));
#2154=CARTESIAN_POINT('Ctrl Pts',(14.8386686706919,-7.82589872098489,-27.4292801791557));
#2155=CARTESIAN_POINT('Ctrl Pts',(14.6672196576165,-8.14592106937762,-27.4013951500944));
#2156=CARTESIAN_POINT('Ctrl Pts',(14.4855451942508,-8.45990210473135,-27.3735195017245));
#2157=CARTESIAN_POINT('Ctrl Pts',(14.3018279830214,-8.77741354318794,-27.3453304195341));
#2158=CARTESIAN_POINT('Ctrl Pts',(14.1076537927364,-9.08874752539494,-27.3171509301751));
#2159=CARTESIAN_POINT('Ctrl Pts',(13.9034402483748,-9.39346245698909,-27.2889657416757));
#2160=CARTESIAN_POINT('Ctrl Pts',(13.699082685591,-9.69839228404405,-27.2607606760109));
#2161=CARTESIAN_POINT('Ctrl Pts',(13.4846712353999,-9.99669417161211,-27.2325499031644));
#2162=CARTESIAN_POINT('Ctrl Pts',(13.2605819544469,-10.2878952268535,-27.2043180982099));
#2163=CARTESIAN_POINT('Ctrl Pts',(13.0381461713779,-10.5769475834752,-27.1762946085731));
#2164=CARTESIAN_POINT('Ctrl Pts',(12.8061744482,-10.8590039102183,-27.1482503960638));
#2165=CARTESIAN_POINT('Ctrl Pts',(12.5649985989016,-11.1335655329421,-27.1201704719302));
#2166=CARTESIAN_POINT('Ctrl Pts',(12.4030849215616,-11.3178927867736,-27.1013189833208));
#2167=CARTESIAN_POINT('Ctrl Pts',(12.2370220977344,-11.4988413355444,-27.0824513990304));
#2168=CARTESIAN_POINT('Ctrl Pts',(12.0669026753609,-11.6762496568037,-27.063563183526));
#2169=CARTESIAN_POINT('Ctrl Pts',(11.8124715701475,-11.94158206049,-27.0353139132238));
#2170=CARTESIAN_POINT('Ctrl Pts',(11.5497811903599,-12.1981493655018,-27.0071086456994));
#2171=CARTESIAN_POINT('Ctrl Pts',(11.2792744619824,-12.4455425361132,-26.978932191956));
#2172=CARTESIAN_POINT('Ctrl Pts',(11.0081491505505,-12.6935014346974,-26.9506913055202));
#2173=CARTESIAN_POINT('Ctrl Pts',(10.7291713281081,-12.9322446378294,-26.9224793647962));
#2174=CARTESIAN_POINT('Ctrl Pts',(10.4427450740154,-13.1613291690936,-26.8942810757705));
#2175=CARTESIAN_POINT('Ctrl Pts',(10.2519231759478,-13.3139490649625,-26.8754949101963));
#2176=CARTESIAN_POINT('Ctrl Pts',(10.0577944794138,-13.4622813633487,-26.8567148038406));
#2177=CARTESIAN_POINT('Ctrl Pts',(9.8604694207374,-13.6061859532838,-26.8379362341751));
#2178=CARTESIAN_POINT('Ctrl Pts',(9.56464358020727,-13.8219248794966,-26.8097837724832));
#2179=CARTESIAN_POINT('Ctrl Pts',(9.26163498418991,-14.0277145043823,-26.7816347645931));
#2180=CARTESIAN_POINT('Ctrl Pts',(8.95201468552949,-14.22335562285,-26.7534739715046));
#2181=CARTESIAN_POINT('Ctrl Pts',(8.64181116331028,-14.4193652653126,-26.7252601326759));
#2182=CARTESIAN_POINT('Ctrl Pts',(8.3249704791704,-14.6051883726403,-26.6970344642083));
#2183=CARTESIAN_POINT('Ctrl Pts',(8.00204213455281,-14.780578563556,-26.6687816402464));
#2184=CARTESIAN_POINT('Ctrl Pts',(7.68064010528302,-14.9551397757069,-26.6406623527782));
#2185=CARTESIAN_POINT('Ctrl Pts',(7.35320728589033,-15.1193666542373,-26.6125161659087));
#2186=CARTESIAN_POINT('Ctrl Pts',(7.02026891389482,-15.2729675558386,-26.5843279694991));
#2187=CARTESIAN_POINT('Ctrl Pts',(6.93186946670048,-15.3137505833663,-26.5768436384948));
#2188=CARTESIAN_POINT('Ctrl Pts',(6.84308182809645,-15.3537842338426,-26.5693563459358));
#2189=CARTESIAN_POINT('Ctrl Pts',(6.75391570708114,-15.393062439887,-26.561865808985));
#2190=CARTESIAN_POINT('Ctrl Pts',(6.41227775727849,-15.5435559864506,-26.5331659882725));
#2191=CARTESIAN_POINT('Ctrl Pts',(6.06619395740436,-15.6824750471977,-26.5045115827043));
#2192=CARTESIAN_POINT('Ctrl Pts',(5.71628889291372,-15.809668898076,-26.4758866671313));
#2193=CARTESIAN_POINT('Ctrl Pts',(5.37080837252382,-15.9352543846873,-26.4476237131708));
#2194=CARTESIAN_POINT('Ctrl Pts',(5.02160199609477,-16.0494094287042,-26.4193895081183));
#2195=CARTESIAN_POINT('Ctrl Pts',(4.66924358480078,-16.1519432954893,-26.3911687227553));
#2196=CARTESIAN_POINT('Ctrl Pts',(4.31011623037674,-16.2564468780266,-26.362405805049));
#2197=CARTESIAN_POINT('Ctrl Pts',(3.94771405742487,-16.3488788898537,-26.3336568275814));
#2198=CARTESIAN_POINT('Ctrl Pts',(3.58262437656206,-16.4289855203278,-26.3049055599964));
#2199=CARTESIAN_POINT('Ctrl Pts',(3.21753469569925,-16.509092150802,-26.2761542924114));
#2200=CARTESIAN_POINT('Ctrl Pts',(2.8497569142576,-16.5768736429959,-26.247400734709));
#2201=CARTESIAN_POINT('Ctrl Pts',(2.47986679835573,-16.6320202689952,-26.2186286559115));
#2202=CARTESIAN_POINT('Ctrl Pts',(2.11728094923126,-16.6860779076145,-26.1904247429833));
#2203=CARTESIAN_POINT('Ctrl Pts',(1.75266475053229,-16.7279944422846,-26.1622030332125));
#2204=CARTESIAN_POINT('Ctrl Pts',(1.38661523468671,-16.7578036935423,-26.1339482377229));
#2205=CARTESIAN_POINT('Ctrl Pts',(1.06821002863012,-16.7837330292694,-26.1093710327532));
#2206=CARTESIAN_POINT('Ctrl Pts',(0.748720075927252,-16.8005008763145,-26.0847687942952));
#2207=CARTESIAN_POINT('Ctrl Pts',(0.428542196853316,-16.8080976489612,-26.0601314597098));
#2208=CARTESIAN_POINT('Ctrl Pts',(0.0646487774024663,-16.8167316482343,
-26.032130262518));
#2209=CARTESIAN_POINT('Ctrl Pts',(-0.298980564809858,-16.8134930640402,
-26.0041722940253));
#2210=CARTESIAN_POINT('Ctrl Pts',(-0.661759505092964,-16.7985455874045,
-25.9762427660643));
#2211=CARTESIAN_POINT('Ctrl Pts',(-1.02780182873276,-16.7834636505203,-25.9480619976188));
#2212=CARTESIAN_POINT('Ctrl Pts',(-1.39297893887363,-16.7564612247793,-25.9199101836814));
#2213=CARTESIAN_POINT('Ctrl Pts',(-1.75669649146561,-16.717654074595,-25.8917721328339));
#2214=CARTESIAN_POINT('Ctrl Pts',(-2.12157569398063,-16.6787229811951,-25.8635442139985));
#2215=CARTESIAN_POINT('Ctrl Pts',(-2.48498657913476,-16.6279116025101,-25.8353301463074));
#2216=CARTESIAN_POINT('Ctrl Pts',(-2.84632847545992,-16.5652846334586,-25.8071145917455));
#2217=CARTESIAN_POINT('Ctrl Pts',(-3.20623423126197,-16.5029065730696,-25.7790111789023));
#2218=CARTESIAN_POINT('Ctrl Pts',(-3.56408797778195,-16.4288065695205,-25.7509062909834));
#2219=CARTESIAN_POINT('Ctrl Pts',(-3.91928700751728,-16.3429978813917,-25.7227847715613));
#2220=CARTESIAN_POINT('Ctrl Pts',(-4.26990083542152,-16.258296882533,-25.6950262678897));
#2221=CARTESIAN_POINT('Ctrl Pts',(-4.6179285528778,-16.162187392312,-25.6672515593287));
#2222=CARTESIAN_POINT('Ctrl Pts',(-4.96277359640696,-16.0546345424054,-25.6394460683191));
#2223=CARTESIAN_POINT('Ctrl Pts',(-5.12877908011383,-16.0028595112491,-25.626060740412));
#2224=CARTESIAN_POINT('Ctrl Pts',(-5.29404671819873,-15.9484319230875,-25.6126682790398));
#2225=CARTESIAN_POINT('Ctrl Pts',(-5.45850800626522,-15.8913440195289,-25.5992670579346));
#2226=CARTESIAN_POINT('Ctrl Pts',(-5.62572709791487,-15.8332988254927,-25.5856411156441));
#2227=CARTESIAN_POINT('Ctrl Pts',(-5.79211257907433,-15.7725033243085,-25.5720061173787));
#2228=CARTESIAN_POINT('Ctrl Pts',(-5.95760498483572,-15.7089877197252,-25.5583603536488));
#2229=CARTESIAN_POINT('Ctrl Pts',(-6.29511914956349,-15.5794505598204,-25.5305304449218));
#2230=CARTESIAN_POINT('Ctrl Pts',(-6.62785791184464,-15.4390102418126,-25.5027432353375));
#2231=CARTESIAN_POINT('Ctrl Pts',(-6.95538629376741,-15.2880961889579,-25.474984208492));
#2232=CARTESIAN_POINT('Ctrl Pts',(-7.2866337938377,-15.1354684916569,-25.4469099750684));
#2233=CARTESIAN_POINT('Ctrl Pts',(-7.61255239842688,-14.9721276246882,-25.418864568054));
#2234=CARTESIAN_POINT('Ctrl Pts',(-7.93267918417155,-14.7984659572476,-25.3908329703444));
#2235=CARTESIAN_POINT('Ctrl Pts',(-8.25525324017279,-14.6234767000757,-25.3625870797409));
#2236=CARTESIAN_POINT('Ctrl Pts',(-8.57194709280626,-14.4380079784893,-25.3343552103856));
#2237=CARTESIAN_POINT('Ctrl Pts',(-8.88226652511239,-14.2424126101782,-25.3061219975567));
#2238=CARTESIAN_POINT('Ctrl Pts',(-9.1920399806641,-14.0471613728278,-25.2779384583103));
#2239=CARTESIAN_POINT('Ctrl Pts',(-9.4954619052374,-13.8418187620877,-25.2497535803135));
#2240=CARTESIAN_POINT('Ctrl Pts',(-9.79201288280966,-13.6266920275264,-25.2215520792277));
#2241=CARTESIAN_POINT('Ctrl Pts',(-10.0850692532952,-13.4141003829428,-25.1936829094204));
#2242=CARTESIAN_POINT('Ctrl Pts',(-10.3714160649616,-13.1919534809242,-25.1657975059934));
#2243=CARTESIAN_POINT('Ctrl Pts',(-10.6505183861838,-12.9605104139178,-25.1378811180554));
#2244=CARTESIAN_POINT('Ctrl Pts',(-10.9212170651878,-12.7360359909572,-25.110805279688));
#2245=CARTESIAN_POINT('Ctrl Pts',(-11.1851011802606,-12.5028163709739,-25.0837002945759));
#2246=CARTESIAN_POINT('Ctrl Pts',(-11.4416463252387,-12.2610583814514,-25.0565527040464));
#2247=CARTESIAN_POINT('Ctrl Pts',(-11.6835602240199,-12.0330882991802,-25.0309533910362));
#2248=CARTESIAN_POINT('Ctrl Pts',(-11.9182475191223,-11.7981856117116,-25.0053902047639));
#2249=CARTESIAN_POINT('Ctrl Pts',(-12.1453626826884,-11.5566231634024,-24.9798518486347));
#2250=CARTESIAN_POINT('Ctrl Pts',(-12.3933373290359,-11.2928743156822,-24.9519679120009));
#2251=CARTESIAN_POINT('Ctrl Pts',(-12.6322860150166,-11.0211866447996,-24.9241135760428));
#2252=CARTESIAN_POINT('Ctrl Pts',(-12.8619993817039,-10.7421292043468,-24.8962741363904));
#2253=CARTESIAN_POINT('Ctrl Pts',(-13.0966875341859,-10.4570283585376,-24.867831792123));
#2254=CARTESIAN_POINT('Ctrl Pts',(-13.3217364438944,-10.1642347002433,-24.8394049963533));
#2255=CARTESIAN_POINT('Ctrl Pts',(-13.5368840226835,-9.86431590151004,-24.8109780679525));
#2256=CARTESIAN_POINT('Ctrl Pts',(-13.750572658702,-9.56643088984341,-24.7827439061258));
#2257=CARTESIAN_POINT('Ctrl Pts',(-13.9544940331925,-9.26151649332982,-24.7545096134599));
#2258=CARTESIAN_POINT('Ctrl Pts',(-14.1483487855588,-8.95009797358203,-24.7262598250978));
#2259=CARTESIAN_POINT('Ctrl Pts',(-14.3441888306021,-8.63549017475181,-24.6977207268411));
#2260=CARTESIAN_POINT('Ctrl Pts',(-14.5297553976453,-8.31424386819939,-24.6691658138772));
#2261=CARTESIAN_POINT('Ctrl Pts',(-14.7046913381132,-7.98687658691801,-24.6405792438404));
#2262=CARTESIAN_POINT('Ctrl Pts',(-14.8796272785812,-7.65950930563663,-24.6119926738035));
#2263=CARTESIAN_POINT('Ctrl Pts',(-15.0439329139033,-7.32602051783491,-24.583374446694));
#2264=CARTESIAN_POINT('Ctrl Pts',(-15.1971976336116,-6.98691155027088,-24.5547087195436));
#2265=CARTESIAN_POINT('Ctrl Pts',(-15.348382630521,-6.65240411561321,-24.5264319714513));
#2266=CARTESIAN_POINT('Ctrl Pts',(-15.488340444005,-6.31349788739492,-24.4981992999211));
#2267=CARTESIAN_POINT('Ctrl Pts',(-15.6168397314156,-5.97074690468023,-24.4699954822526));
#2268=CARTESIAN_POINT('Ctrl Pts',(-15.7456144014349,-5.6272613835752,-24.4417312219074));
#2269=CARTESIAN_POINT('Ctrl Pts',(-15.8628816651699,-5.27991410471917,-24.4134959392279));
#2270=CARTESIAN_POINT('Ctrl Pts',(-15.9683642279012,-4.92923546764071,-24.3852743128603));
#2271=CARTESIAN_POINT('Ctrl Pts',(-15.9993793032756,-4.82612530346242,-24.3769762980385));
#2272=CARTESIAN_POINT('Ctrl Pts',(-16.029375238207,-4.72272697931527,-24.3686794638537));
#2273=CARTESIAN_POINT('Ctrl Pts',(-16.058344198907,-4.61905363000024,-24.3603834208268));
#2274=CARTESIAN_POINT('Ctrl Pts',(-16.1566779364442,-4.26713945445598,-24.3322229035734));
#2275=CARTESIAN_POINT('Ctrl Pts',(-16.2431824681804,-3.91205740294126,-24.304071502323));
#2276=CARTESIAN_POINT('Ctrl Pts',(-16.3178853035572,-3.55441393716965,-24.2759139834415));
#2277=CARTESIAN_POINT('Ctrl Pts',(-16.3927896695404,-3.19580563379617,-24.2476805022243));
#2278=CARTESIAN_POINT('Ctrl Pts',(-16.4558286208424,-2.83462150123679,-24.2194408703238));
#2279=CARTESIAN_POINT('Ctrl Pts',(-16.5069781690443,-2.47146388822821,-24.1911797299094));
#2280=CARTESIAN_POINT('Ctrl Pts',(-16.5579074576124,-2.10987010062256,-24.1630402873135));
#2281=CARTESIAN_POINT('Ctrl Pts',(-16.5970495114482,-1.74631921693692,-24.1348795210441));
#2282=CARTESIAN_POINT('Ctrl Pts',(-16.6243292593517,-1.38140552157772,-24.1066822702517));
#2283=CARTESIAN_POINT('Ctrl Pts',(-16.6416808327164,-1.14929829026494,-24.0887471094308));
#2284=CARTESIAN_POINT('Ctrl Pts',(-16.654232205989,-0.916639722113976,-24.0707971879415));
#2285=CARTESIAN_POINT('Ctrl Pts',(-16.6619531714065,-0.68358429521905,-24.052828604277));
#2286=CARTESIAN_POINT('Ctrl Pts',(-16.6682447336823,-0.493675047770525,
-24.0381865929456));
#2287=CARTESIAN_POINT('Ctrl Pts',(-16.6713182979738,-0.303816480864056,
-24.0235563991428));
#2288=CARTESIAN_POINT('Ctrl Pts',(-16.6711852409551,-0.11409314673127,-24.0089359098894));
#2289=CARTESIAN_POINT('',(-16.7373931732913,-0.113995332697386,-28.9941583268265));
#2290=CARTESIAN_POINT('',(-16.129,-0.114235838541338,16.95));
#2291=CARTESIAN_POINT('',(-16.7142861273305,-1.03090196962651,-29.0651406099759));
#2292=CARTESIAN_POINT('Ctrl Pts',(-16.7384565789936,-0.114235838541323,
-28.9937391672591));
#2293=CARTESIAN_POINT('Ctrl Pts',(-16.738520094189,-0.175733760628387,-28.998527245142));
#2294=CARTESIAN_POINT('Ctrl Pts',(-16.7382447058905,-0.237247694933596,
-29.0033165202487));
#2295=CARTESIAN_POINT('Ctrl Pts',(-16.7351875734979,-0.543190594986859,
-29.0271374429011));
#2296=CARTESIAN_POINT('Ctrl Pts',(-16.7273942754494,-0.78728991393961,-29.0461470159364));
#2297=CARTESIAN_POINT('Ctrl Pts',(-16.7142861273305,-1.03090196962651,-29.0651406099759));
#2298=CARTESIAN_POINT('',(-16.1724395775582,-4.48836443564469,-30.1301250950887));
#2299=CARTESIAN_POINT('Ctrl Pts',(-16.7142861273305,-1.03090196962653,-29.0651406099759));
#2300=CARTESIAN_POINT('Ctrl Pts',(-16.70148042624,-1.26889311367693,-29.0836959608692));
#2301=CARTESIAN_POINT('Ctrl Pts',(-16.6837500026295,-1.50722744151186,-29.1229884297735));
#2302=CARTESIAN_POINT('Ctrl Pts',(-16.6271328771313,-2.10555108056866,-29.2550237423589));
#2303=CARTESIAN_POINT('Ctrl Pts',(-16.580702060818,-2.46991038891518,-29.3682345130847));
#2304=CARTESIAN_POINT('Ctrl Pts',(-16.4839968522688,-3.0776375150504,-29.5804788150215));
#2305=CARTESIAN_POINT('Ctrl Pts',(-16.4372936434095,-3.33312558591827,-29.6771965543335));
#2306=CARTESIAN_POINT('Ctrl Pts',(-16.3239331693694,-3.8818578496539,-29.8901053342722));
#2307=CARTESIAN_POINT('Ctrl Pts',(-16.2547229092443,-4.17686639966997,-30.0077297915596));
#2308=CARTESIAN_POINT('Ctrl Pts',(-16.1749380719222,-4.47893031336827,-30.1264192074406));
#2309=CARTESIAN_POINT('Ctrl Pts',(-16.1736898840185,-4.48364755344116,-30.1282723992465));
#2310=CARTESIAN_POINT('Ctrl Pts',(-16.1724395775582,-4.48836443564465,-30.1301250950887));
#2311=CARTESIAN_POINT('',(-16.1852551317177,-4.48788767537559,-31.0533627614624));
#2312=CARTESIAN_POINT('Ctrl Pts',(-16.1852551317177,-4.4878876753756,-31.0533627614624));
#2313=CARTESIAN_POINT('Ctrl Pts',(-16.1786710108446,-4.49667420233704,-30.7469975404658));
#2314=CARTESIAN_POINT('Ctrl Pts',(-16.1745419652893,-4.49637748781022,-30.4375961129087));
#2315=CARTESIAN_POINT('Ctrl Pts',(-16.1726836355517,-4.4876868975287,-30.1301427793445));
#2316=CARTESIAN_POINT('',(-16.2001880402026,-4.46150714355546,-31.6231341699726));
#2317=CARTESIAN_POINT('Ctrl Pts',(-16.2002899438967,-4.46118948649013,-31.6231103672154));
#2318=CARTESIAN_POINT('Ctrl Pts',(-16.1944290955757,-4.47338518539509,-31.4352627161863));
#2319=CARTESIAN_POINT('Ctrl Pts',(-16.189375971618,-4.48238840346398,-31.24510924493));
#2320=CARTESIAN_POINT('Ctrl Pts',(-16.1852551317177,-4.48788767537559,-31.0533627614624));
#2321=CARTESIAN_POINT('',(-16.7628966041886,-0.875049568224188,-32.1370260503735));
#2322=CARTESIAN_POINT('Ctrl Pts',(-16.2001784701445,-4.46153697561006,-31.6231364053554));
#2323=CARTESIAN_POINT('Ctrl Pts',(-16.2014771484542,-4.4567510827317,-31.6241840444084));
#2324=CARTESIAN_POINT('Ctrl Pts',(-16.2027736258597,-4.45196467906364,-31.6252323314515));
#2325=CARTESIAN_POINT('Ctrl Pts',(-16.2040679081687,-4.44717775453456,-31.6262812485073));
#2326=CARTESIAN_POINT('Ctrl Pts',(-16.2283558978765,-4.35734822284545,-31.6459648109553));
#2327=CARTESIAN_POINT('Ctrl Pts',(-16.2516210060532,-4.26825892235784,-31.665696389333));
#2328=CARTESIAN_POINT('Ctrl Pts',(-16.2739142766269,-4.17996441194268,-31.6853006406377));
#2329=CARTESIAN_POINT('Ctrl Pts',(-16.2981519372967,-4.08396896904125,-31.7066147492714));
#2330=CARTESIAN_POINT('Ctrl Pts',(-16.3212418249631,-3.9889131958341,-31.7277785675723));
#2331=CARTESIAN_POINT('Ctrl Pts',(-16.3432544563794,-3.89483433360045,-31.7486212017438));
#2332=CARTESIAN_POINT('Ctrl Pts',(-16.366488702531,-3.79553446338237,-31.7706205203908));
#2333=CARTESIAN_POINT('Ctrl Pts',(-16.3885233855577,-3.69732282464676,-31.7922627604244));
#2334=CARTESIAN_POINT('Ctrl Pts',(-16.4094336597747,-3.600207561216,-31.8133968918733));
#2335=CARTESIAN_POINT('Ctrl Pts',(-16.4326435120992,-3.49241218276827,-31.8368552198148));
#2336=CARTESIAN_POINT('Ctrl Pts',(-16.4544681659869,-3.38596741910811,-31.8596880229902));
#2337=CARTESIAN_POINT('Ctrl Pts',(-16.4749945438606,-3.28084311504049,-31.8817384952531));
#2338=CARTESIAN_POINT('Ctrl Pts',(-16.4849715390087,-3.22974668302105,-31.8924562875559));
#2339=CARTESIAN_POINT('Ctrl Pts',(-16.494641577175,-3.17896164063563,-31.9029898976724));
#2340=CARTESIAN_POINT('Ctrl Pts',(-16.5040136671469,-3.12848197208995,-31.9133245610861));
#2341=CARTESIAN_POINT('Ctrl Pts',(-16.5184225413651,-3.05087332803804,-31.929213318627));
#2342=CARTESIAN_POINT('Ctrl Pts',(-16.5321276545007,-2.97398573621012,-31.9446311049102));
#2343=CARTESIAN_POINT('Ctrl Pts',(-16.5451471204767,-2.89782655056858,-31.95943698991));
#2344=CARTESIAN_POINT('Ctrl Pts',(-16.5597220588246,-2.8125684119174,-31.9760117758081));
#2345=CARTESIAN_POINT('Ctrl Pts',(-16.5734379519223,-2.7282229886989,-31.991819576585));
#2346=CARTESIAN_POINT('Ctrl Pts',(-16.5863526363564,-2.64482143780908,-32.0066954189179));
#2347=CARTESIAN_POINT('Ctrl Pts',(-16.5974587509072,-2.5730994238006,-32.0194880511988));
#2348=CARTESIAN_POINT('Ctrl Pts',(-16.6081901638718,-2.50105585096427,-32.0316792924824));
#2349=CARTESIAN_POINT('Ctrl Pts',(-16.6184835699819,-2.42875338110434,-32.0432096424166));
#2350=CARTESIAN_POINT('Ctrl Pts',(-16.628928419217,-2.35538715140983,-32.0549096341786));
#2351=CARTESIAN_POINT('Ctrl Pts',(-16.6389212089659,-2.28175389526038,-32.0659288158849));
#2352=CARTESIAN_POINT('Ctrl Pts',(-16.6484031751543,-2.20792147505968,-32.0761508456168));
#2353=CARTESIAN_POINT('Ctrl Pts',(-16.6580343343493,-2.13292734635374,-32.0865337128081));
#2354=CARTESIAN_POINT('Ctrl Pts',(-16.6671373340978,-2.05772711960855,-32.096093236882));
#2355=CARTESIAN_POINT('Ctrl Pts',(-16.6756749221016,-1.98240254199608,-32.1046611566932));
#2356=CARTESIAN_POINT('Ctrl Pts',(-16.6817234882194,-1.92903785775717,-32.1107312117775));
#2357=CARTESIAN_POINT('Ctrl Pts',(-16.6874887331316,-1.87561095245965,-32.1163024425962));
#2358=CARTESIAN_POINT('Ctrl Pts',(-16.6929694347956,-1.82215680356171,-32.1213064276333));
#2359=CARTESIAN_POINT('Ctrl Pts',(-16.6969398481125,-1.78343273543277,-32.1249314906356));
#2360=CARTESIAN_POINT('Ctrl Pts',(-16.7007610935235,-1.74469446955959,-32.1282587481154));
#2361=CARTESIAN_POINT('Ctrl Pts',(-16.7044448660242,-1.70595885511002,-32.1312704221089));
#2362=CARTESIAN_POINT('Ctrl Pts',(-16.7092884383385,-1.65502771056098,-32.1352302922613));
#2363=CARTESIAN_POINT('Ctrl Pts',(-16.7138938652731,-1.60410102399941,-32.1386444969538));
#2364=CARTESIAN_POINT('Ctrl Pts',(-16.7182959756388,-1.55324252996935,-32.1414228983054));
#2365=CARTESIAN_POINT('Ctrl Pts',(-16.7232281197545,-1.49626044610052,-32.1445358315895));
#2366=CARTESIAN_POINT('Ctrl Pts',(-16.727926992535,-1.43913510629274,-32.1468643002681));
#2367=CARTESIAN_POINT('Ctrl Pts',(-16.7323240595285,-1.38192310898544,-32.1483637069393));
#2368=CARTESIAN_POINT('Ctrl Pts',(-16.7367734836987,-1.3240298715116,-32.1498809674892));
#2369=CARTESIAN_POINT('Ctrl Pts',(-16.7409130922879,-1.26604762436213,-32.1505480695587));
#2370=CARTESIAN_POINT('Ctrl Pts',(-16.7447098243285,-1.20804740900549,-32.1502822745322));
#2371=CARTESIAN_POINT('Ctrl Pts',(-16.7483709691773,-1.15211847132672,-32.1500259714585));
#2372=CARTESIAN_POINT('Ctrl Pts',(-16.7517130006161,-1.09617281583532,-32.1489004821229));
#2373=CARTESIAN_POINT('Ctrl Pts',(-16.7547485422683,-1.04028755504295,-32.1468199670284));
#2374=CARTESIAN_POINT('Ctrl Pts',(-16.7570969531353,-0.997052584554315,
-32.145210401153));
#2375=CARTESIAN_POINT('Ctrl Pts',(-16.7592626775359,-0.953854066907689,
-32.1430286266253));
#2376=CARTESIAN_POINT('Ctrl Pts',(-16.7612716491922,-0.910733125701193,
-32.1402409425669));
#2377=CARTESIAN_POINT('Ctrl Pts',(-16.7618315056942,-0.898716261632487,
-32.1394640759342));
#2378=CARTESIAN_POINT('Ctrl Pts',(-16.7623793057451,-0.886705448122071,
-32.1386402277346));
#2379=CARTESIAN_POINT('Ctrl Pts',(-16.7629155161562,-0.874702453523733,
-32.1377664172554));
#2380=CARTESIAN_POINT('Ctrl Pts',(-16.7628966041886,-0.875049568224177,
-32.1370260503735));
#2381=CARTESIAN_POINT('Ctrl Pts',(-16.7741321719615,-0.621825393140069,
-32.1176374811842));
#2382=CARTESIAN_POINT('Ctrl Pts',(-16.7796385713351,-0.368156773398048,
-32.0982338593123));
#2383=CARTESIAN_POINT('Ctrl Pts',(-16.7793809080371,-0.114235838541317,
-32.0788099729156));
#2384=CARTESIAN_POINT('Origin',(9.53637868585111E-15,-0.11423583854134,
-36.865));
#2385=CARTESIAN_POINT('',(-10.9632920961081,-0.114235838541339,-37.5));
#2386=CARTESIAN_POINT('Origin',(9.71401436979114E-15,-0.11423583854134,
-37.5));
#2387=CARTESIAN_POINT('',(-10.3290286976902,-0.11423583854134,-36.8344231880776));
#2388=CARTESIAN_POINT('Origin',(-10.9632920961081,-0.114235838541341,-36.865));
#2389=CARTESIAN_POINT('Origin',(8.88178419700125E-15,-0.114235838541339,
-36.8344231880775));
#2390=CARTESIAN_POINT('Origin',(12.7,-0.11423583854134,-37.5));
#2391=CARTESIAN_POINT('',(-16.2078151931352,-0.114235838541342,-37.5));
#2392=CARTESIAN_POINT('Origin',(9.71401436979114E-15,-0.11423583854134,
-37.5));
#2393=CARTESIAN_POINT('Origin',(-5.51789585152283E-15,-0.11423583854134,
16.95));
#2394=CARTESIAN_POINT('Ctrl Pts',(-16.6711852409551,-0.11409314673127,-24.0089359098894));
#2395=CARTESIAN_POINT('Ctrl Pts',(-16.6709278065178,0.252976906507746,-23.9806487002188));
#2396=CARTESIAN_POINT('Ctrl Pts',(-16.6586701415722,0.619540314774796,-23.9523978167853));
#2397=CARTESIAN_POINT('Ctrl Pts',(-16.6344553361148,0.984993284745941,-23.9241679544287));
#2398=CARTESIAN_POINT('Ctrl Pts',(-16.6102127429476,1.35086563041879,-23.8959056968823));
#2399=CARTESIAN_POINT('Ctrl Pts',(-16.5739855647926,1.71562557084573,-23.8676645086858));
#2400=CARTESIAN_POINT('Ctrl Pts',(-16.5257649984787,2.07867106197496,-23.8394290313545));
#2401=CARTESIAN_POINT('Ctrl Pts',(-16.4778087055927,2.43972687766619,-23.8113482989163));
#2402=CARTESIAN_POINT('Ctrl Pts',(-16.4179900903689,2.79908755131273,-23.7832732149173));
#2403=CARTESIAN_POINT('Ctrl Pts',(-16.3462492841283,3.15615607864585,-23.7551886714462));
#2404=CARTESIAN_POINT('Ctrl Pts',(-16.334051214499,3.21686834251735,-23.7504134642145));
#2405=CARTESIAN_POINT('Ctrl Pts',(-16.3215083532559,3.27751431730134,-23.7456379835072));
#2406=CARTESIAN_POINT('Ctrl Pts',(-16.3086202587296,3.33809103620645,-23.7408621550585));
#2407=CARTESIAN_POINT('Ctrl Pts',(-16.232459542946,3.69606220581725,-23.7126399448339));
#2408=CARTESIAN_POINT('Ctrl Pts',(-16.1442469592328,4.05161635216914,-23.6844055912362));
#2409=CARTESIAN_POINT('Ctrl Pts',(-16.0442369304676,4.40421082589329,-23.6561437684072));
#2410=CARTESIAN_POINT('Ctrl Pts',(-15.9444087755419,4.75616408681594,-23.6279333412862));
#2411=CARTESIAN_POINT('Ctrl Pts',(-15.8328257927283,5.10516895111071,-23.5996955447516));
#2412=CARTESIAN_POINT('Ctrl Pts',(-15.7096943925214,5.45066329470457,-23.5714151358357));
#2413=CARTESIAN_POINT('Ctrl Pts',(-15.6799498189761,5.53412358099419,-23.5645835014884));
#2414=CARTESIAN_POINT('Ctrl Pts',(-15.6495311338075,5.61737888766498,-23.5577493804942));
#2415=CARTESIAN_POINT('Ctrl Pts',(-15.6184408629717,5.70042104079111,-23.5509125579729));
#2416=CARTESIAN_POINT('Ctrl Pts',(-15.490859180798,6.04119187688705,-23.52285705075));
#2417=CARTESIAN_POINT('Ctrl Pts',(-15.3523766921009,6.37729425363236,-23.4948449283773));
#2418=CARTESIAN_POINT('Ctrl Pts',(-15.203347570162,6.70823524779125,-23.4668613267583));
#2419=CARTESIAN_POINT('Ctrl Pts',(-15.0497995059788,7.04921121511134,-23.4380291911222));
#2420=CARTESIAN_POINT('Ctrl Pts',(-14.8850554936397,7.38470865490848,-23.4092273321099));
#2421=CARTESIAN_POINT('Ctrl Pts',(-14.7094475108867,7.71417534469726,-23.3804394914474));
#2422=CARTESIAN_POINT('Ctrl Pts',(-14.5371495606488,8.03743192126251,-23.352194272408));
#2423=CARTESIAN_POINT('Ctrl Pts',(-14.3543929040496,8.35488342324894,-23.3239625482335));
#2424=CARTESIAN_POINT('Ctrl Pts',(-14.1614425691763,8.66598791529199,-23.2957289622081));
#2425=CARTESIAN_POINT('Ctrl Pts',(-13.9629320531051,8.98605739487125,-23.2666817789724));
#2426=CARTESIAN_POINT('Ctrl Pts',(-13.7536318460591,9.29940951903234,-23.2376326250379));
#2427=CARTESIAN_POINT('Ctrl Pts',(-13.5337817950284,9.60542308838818,-23.2085647768459));
#2428=CARTESIAN_POINT('Ctrl Pts',(-13.3139317439978,9.91143665774403,-23.1794969286538));
#2429=CARTESIAN_POINT('Ctrl Pts',(-13.0835315647705,10.2101122849586,-23.1504103862043));
#2430=CARTESIAN_POINT('Ctrl Pts',(-12.8427759383765,10.500788233397,-23.1212884252962));
#2431=CARTESIAN_POINT('Ctrl Pts',(-12.6436877131374,10.7411571068522,-23.0972065809817));
#2432=CARTESIAN_POINT('Ctrl Pts',(-12.4375171684245,10.9760549327025,-23.0731005170029));
#2433=CARTESIAN_POINT('Ctrl Pts',(-12.2245377158612,11.205234608044,-23.04896077604));
#2434=CARTESIAN_POINT('Ctrl Pts',(-11.9782915597351,11.4702114094953,-23.0210504853972));
#2435=CARTESIAN_POINT('Ctrl Pts',(-11.723721437387,11.7267089322305,-22.993183129319));
#2436=CARTESIAN_POINT('Ctrl Pts',(-11.4613797405267,11.9744666914699,-22.9653440753187));
#2437=CARTESIAN_POINT('Ctrl Pts',(-11.196235897284,12.2248708219004,-22.9372076644538));
#2438=CARTESIAN_POINT('Ctrl Pts',(-10.9231531828905,12.4663478651215,-22.9091001635017));
#2439=CARTESIAN_POINT('Ctrl Pts',(-10.6426586254387,12.6985976684046,-22.8810064655104));
#2440=CARTESIAN_POINT('Ctrl Pts',(-10.3604090626146,12.9323006180736,-22.8527369901659));
#2441=CARTESIAN_POINT('Ctrl Pts',(-10.0706541834603,13.1566608768403,-22.8244814910484));
#2442=CARTESIAN_POINT('Ctrl Pts',(-9.7738936825522,13.3713354948819,-22.7962245752917));
#2443=CARTESIAN_POINT('Ctrl Pts',(-9.47789040099203,13.5854623453676,-22.7680397603814));
#2444=CARTESIAN_POINT('Ctrl Pts',(-9.1749167250947,13.7899532469048,-22.7398535360519));
#2445=CARTESIAN_POINT('Ctrl Pts',(-8.86543847743172,13.984425849495,-22.7116506263988));
#2446=CARTESIAN_POINT('Ctrl Pts',(-8.55994496816623,14.1763944879047,-22.6838108479766));
#2447=CARTESIAN_POINT('Ctrl Pts',(-8.24811282249824,14.3586013896045,-22.6559548111329));
#2448=CARTESIAN_POINT('Ctrl Pts',(-7.93036800986068,14.5306337123631,-22.628067821918));
#2449=CARTESIAN_POINT('Ctrl Pts',(-7.62275232642412,14.6971819562174,-22.6010698194168));
#2450=CARTESIAN_POINT('Ctrl Pts',(-7.30959447671911,14.8541940360626,-22.5740428064986));
#2451=CARTESIAN_POINT('Ctrl Pts',(-6.99126711851934,15.0012508984197,-22.5469734496587));
#2452=CARTESIAN_POINT('Ctrl Pts',(-6.81351423009535,15.0833669383177,-22.5318580150531));
#2453=CARTESIAN_POINT('Ctrl Pts',(-6.63445275435121,15.1622378076814,-22.516755172478));
#2454=CARTESIAN_POINT('Ctrl Pts',(-6.45416026114775,15.2378173822137,-22.5016625979954));
#2455=CARTESIAN_POINT('Ctrl Pts',(-6.12139426956293,15.3773146603086,-22.4738062218143));
#2456=CARTESIAN_POINT('Ctrl Pts',(-5.78443626234816,15.5056025930761,-22.4459848250641));
#2457=CARTESIAN_POINT('Ctrl Pts',(-5.44389398325884,15.6226972066787,-22.418183795371));
#2458=CARTESIAN_POINT('Ctrl Pts',(-5.09966346308138,15.7410600127838,-22.3900816667944));
#2459=CARTESIAN_POINT('Ctrl Pts',(-4.75177009730596,15.847985887103,-22.3620003488353));
#2460=CARTESIAN_POINT('Ctrl Pts',(-4.40081765214437,15.9434438911548,-22.3339247486263));
#2461=CARTESIAN_POINT('Ctrl Pts',(-4.04752659373395,16.03953799094,-22.305662063325));
#2462=CARTESIAN_POINT('Ctrl Pts',(-3.69113499548312,16.1240110167485,-22.27740517223));
#2463=CARTESIAN_POINT('Ctrl Pts',(-3.33224277100357,16.1967813234652,-22.2491386781691));
#2464=CARTESIAN_POINT('Ctrl Pts',(-2.97404871904282,16.2694100661554,-22.220927172453));
#2465=CARTESIAN_POINT('Ctrl Pts',(-2.61336318526874,16.3303816553926,-22.1927061010968));
#2466=CARTESIAN_POINT('Ctrl Pts',(-2.25077522503944,16.3795636647398,-22.164460156044));
#2467=CARTESIAN_POINT('Ctrl Pts',(-1.89191392547863,16.4282401838889,-22.1365045213821));
#2468=CARTESIAN_POINT('Ctrl Pts',(-1.53118855339831,16.4653682357117,-22.1085245216964));
#2469=CARTESIAN_POINT('Ctrl Pts',(-1.16917134826353,16.4907686133352,-22.0805053155521));
#2470=CARTESIAN_POINT('Ctrl Pts',(-1.01614126579449,16.501505732531,-22.0686611784057));
#2471=CARTESIAN_POINT('Ctrl Pts',(-0.86288041037891,16.510146630892,-22.0568100355318));
#2472=CARTESIAN_POINT('Ctrl Pts',(-0.709432433298076,16.5166749869066,-22.0449507658674));
#2473=CARTESIAN_POINT('Ctrl Pts',(-0.342538471847853,16.5322842796812,-22.0165952638277));
#2474=CARTESIAN_POINT('Ctrl Pts',(0.024249428905909,16.5357698924797,-21.9882840722174));
#2475=CARTESIAN_POINT('Ctrl Pts',(0.390330573532374,16.5271043972686,-21.9600018512219));
#2476=CARTESIAN_POINT('Ctrl Pts',(0.72720952582468,16.5191301462298,-21.9339756952254));
#2477=CARTESIAN_POINT('Ctrl Pts',(1.0634905097108,16.5008655466414,-21.9079740722275));
#2478=CARTESIAN_POINT('Ctrl Pts',(1.398712029255,16.4722507952005,-21.8819850278998));
#2479=CARTESIAN_POINT('Ctrl Pts',(1.76290706334341,16.4411628435957,-21.8537497257697));
#2480=CARTESIAN_POINT('Ctrl Pts',(2.12585208539246,16.3978590856147,-21.8255292706563));
#2481=CARTESIAN_POINT('Ctrl Pts',(2.48698784858968,16.3425932118752,-21.7973083323873));
#2482=CARTESIAN_POINT('Ctrl Pts',(2.84852537606826,16.2872658547372,-21.7690559982662));
#2483=CARTESIAN_POINT('Ctrl Pts',(3.20825016966878,16.2199495734219,-21.7408031799139));
#2484=CARTESIAN_POINT('Ctrl Pts',(3.56559329776819,16.1408466585117,-21.7125344953662));
#2485=CARTESIAN_POINT('Ctrl Pts',(3.92234077108429,16.0618756001449,-21.684312931851));
#2486=CARTESIAN_POINT('Ctrl Pts',(4.2767150601867,15.9711569780025,-21.6560755549909));
#2487=CARTESIAN_POINT('Ctrl Pts',(4.62813404872144,15.8688428321955,-21.6278070590459));
#2488=CARTESIAN_POINT('Ctrl Pts',(4.97955303725619,15.7665286863884,-21.5995385631008));
#2489=CARTESIAN_POINT('Ctrl Pts',(5.3280172836741,15.6526188467193,-21.5712389480711));
#2490=CARTESIAN_POINT('Ctrl Pts',(5.67292033898571,15.5272187617135,-21.5428929076463));
#2491=CARTESIAN_POINT('Ctrl Pts',(6.01718818389256,15.4020496269342,-21.5145990723254));
#2492=CARTESIAN_POINT('Ctrl Pts',(6.35680646502891,15.2658329500915,-21.486349352518));
#2493=CARTESIAN_POINT('Ctrl Pts',(6.69123317872752,15.1188403889756,-21.4581285103121));
#2494=CARTESIAN_POINT('Ctrl Pts',(7.02670573618382,14.971388141937,-21.4298194138177));
#2495=CARTESIAN_POINT('Ctrl Pts',(7.35695475805836,14.8130923282891,-21.4015393758236));
#2496=CARTESIAN_POINT('Ctrl Pts',(7.68142155581444,14.6441759838684,-21.3732730144395));
#2497=CARTESIAN_POINT('Ctrl Pts',(8.00489572222301,14.4757764000522,-21.3450931274699));
#2498=CARTESIAN_POINT('Ctrl Pts',(8.32262352214554,14.2968209499943,-21.3169268335571));
#2499=CARTESIAN_POINT('Ctrl Pts',(8.63403176549907,14.1074828937666,-21.2887588909868));
#2500=CARTESIAN_POINT('Ctrl Pts',(8.73169483508339,14.0481031690644,-21.2799249317259));
#2501=CARTESIAN_POINT('Ctrl Pts',(8.82873616152514,13.987701912823,-21.2710908103057));
#2502=CARTESIAN_POINT('Ctrl Pts',(8.92513753661057,13.9262835496414,-21.2622560565666));
#2503=CARTESIAN_POINT('Ctrl Pts',(9.2331870992432,13.7300218272445,-21.2340246955215));
#2504=CARTESIAN_POINT('Ctrl Pts',(9.53470448601704,13.5233773296887,-21.2057868778159));
#2505=CARTESIAN_POINT('Ctrl Pts',(9.82928005325853,13.3067892036368,-21.1775272619505));
#2506=CARTESIAN_POINT('Ctrl Pts',(10.1235199546328,13.0904478775549,-21.1492998476304));
#2507=CARTESIAN_POINT('Ctrl Pts',(10.4108342493212,12.8641851541263,-21.1210506848));
#2508=CARTESIAN_POINT('Ctrl Pts',(10.6907787004989,12.6284014665567,-21.0927644837774));
#2509=CARTESIAN_POINT('Ctrl Pts',(10.862058084017,12.4841411160455,-21.0754580393995));
#2510=CARTESIAN_POINT('Ctrl Pts',(11.030577911925,12.3363159859683,-21.0581377301268));
#2511=CARTESIAN_POINT('Ctrl Pts',(11.196228791286,12.1850119229864,-21.0408000539993));
#2512=CARTESIAN_POINT('Ctrl Pts',(11.464783720684,11.9397162015965,-21.012692033044));
#2513=CARTESIAN_POINT('Ctrl Pts',(11.7249468620802,11.6860579206468,-20.9846275476976));
#2514=CARTESIAN_POINT('Ctrl Pts',(11.9763779466756,11.4245375827565,-20.9565916602858));
#2515=CARTESIAN_POINT('Ctrl Pts',(12.2303080778059,11.160417918314,-20.9282771160508));
#2516=CARTESIAN_POINT('Ctrl Pts',(12.475332145947,10.8882787721071,-20.8999917410625));
#2517=CARTESIAN_POINT('Ctrl Pts',(12.711069133426,10.6085923326215,-20.871720147226));
#2518=CARTESIAN_POINT('Ctrl Pts',(12.9467520175797,10.3289700831749,-20.8434550419226));
#2519=CARTESIAN_POINT('Ctrl Pts',(13.1731524779619,10.041803574452,-20.8152037114459));
#2520=CARTESIAN_POINT('Ctrl Pts',(13.3898532373093,9.74752758589889,-20.7869507777241));
#2521=CARTESIAN_POINT('Ctrl Pts',(13.6046484535576,9.45583929284295,-20.7589462842157));
#2522=CARTESIAN_POINT('Ctrl Pts',(13.8099141348088,9.15716555123364,-20.7309402155334));
#2523=CARTESIAN_POINT('Ctrl Pts',(14.0052027263936,8.85189997887058,-20.7029175951753));
#2524=CARTESIAN_POINT('Ctrl Pts',(14.1455352809092,8.63253899506832,-20.6827808024053));
#2525=CARTESIAN_POINT('Ctrl Pts',(14.2807151044574,8.40977353790368,-20.6626354627935));
#2526=CARTESIAN_POINT('Ctrl Pts',(14.4105613475138,8.18374196737377,-20.6424760189768));
#2527=CARTESIAN_POINT('Ctrl Pts',(14.5926537156227,7.86676226140507,-20.6142050364828));
#2528=CARTESIAN_POINT('Ctrl Pts',(14.7642588617189,7.54335957109159,-20.5859063161289));
#2529=CARTESIAN_POINT('Ctrl Pts',(14.9251672470872,7.21409169009434,-20.5575645304739));
#2530=CARTESIAN_POINT('Ctrl Pts',(14.9609077940196,7.14095557523511,-20.55126932766));
#2531=CARTESIAN_POINT('Ctrl Pts',(14.9961204070012,7.06753004387109,-20.5449720001688));
#2532=CARTESIAN_POINT('Ctrl Pts',(15.0308024483838,6.99382113233682,-20.5386723800321));
#2533=CARTESIAN_POINT('Ctrl Pts',(15.1848866987763,6.66634956698997,-20.510684631681));
#2534=CARTESIAN_POINT('Ctrl Pts',(15.328014984704,6.33432174804765,-20.4827400448146));
#2535=CARTESIAN_POINT('Ctrl Pts',(15.460132729056,5.99834537183875,-20.4548238746434));
#2536=CARTESIAN_POINT('Ctrl Pts',(15.5935680613039,5.65901836011322,-20.4266293012334));
#2537=CARTESIAN_POINT('Ctrl Pts',(15.7157723582692,5.3156631362352,-20.3984637141355));
#2538=CARTESIAN_POINT('Ctrl Pts',(15.8266444048426,4.96887726322655,-20.3703119224455));
#2539=CARTESIAN_POINT('Ctrl Pts',(15.9380539211541,4.62041029098595,-20.3420236605037));
#2540=CARTESIAN_POINT('Ctrl Pts',(16.0380212414229,4.26847878260749,-20.3137493280452));
#2541=CARTESIAN_POINT('Ctrl Pts',(16.1263954717516,3.91366838043056,-20.2854735116035));
#2542=CARTESIAN_POINT('Ctrl Pts',(16.2144750897218,3.56004080642661,-20.2572919579908));
#2543=CARTESIAN_POINT('Ctrl Pts',(16.2910389159819,3.2035529396071,-20.2291089302723));
#2544=CARTESIAN_POINT('Ctrl Pts',(16.3558874846624,2.84477245427779,-20.2009091680561));
#2545=CARTESIAN_POINT('Ctrl Pts',(16.4198331015704,2.49098763009786,-20.1731020594603));
#2546=CARTESIAN_POINT('Ctrl Pts',(16.472387478839,2.13497305349875,-20.1452786791436));
#2547=CARTESIAN_POINT('Ctrl Pts',(16.5133094424772,1.77726934027375,-20.1174243948002));
#2548=CARTESIAN_POINT('Ctrl Pts',(16.5528854422999,1.43133085559209,-20.0904862653892));
#2549=CARTESIAN_POINT('Ctrl Pts',(16.5815815336709,1.0838120808689,-20.0635192314445));
#2550=CARTESIAN_POINT('Ctrl Pts',(16.5991333160016,0.735205627451465,-20.0365100570295));
#2551=CARTESIAN_POINT('Ctrl Pts',(16.6021373941881,0.675539832683698,-20.0318872973482));
#2552=CARTESIAN_POINT('Ctrl Pts',(16.6048133313182,0.615873325245954,-20.0272657151075));
#2553=CARTESIAN_POINT('Ctrl Pts',(16.6071606913093,0.556208638599081,-20.0226452438757));
#2554=CARTESIAN_POINT('Ctrl Pts',(16.6212977021034,0.196877167363475,-19.994818386503));
#2555=CARTESIAN_POINT('Ctrl Pts',(16.6235212134746,-0.162387294683175,-19.967031826231));
#2556=CARTESIAN_POINT('Ctrl Pts',(16.6140713178134,-0.521024279672165,-19.9392710513781));
#2557=CARTESIAN_POINT('Ctrl Pts',(16.6045099816829,-0.883890589024832,-19.9111829000237));
#2558=CARTESIAN_POINT('Ctrl Pts',(16.5829982659772,-1.2461150635201,-19.8831211458384));
#2559=CARTESIAN_POINT('Ctrl Pts',(16.5497319634175,-1.60712478219138,-19.8550707571139));
#2560=CARTESIAN_POINT('Ctrl Pts',(16.5161813871576,-1.97121947155725,-19.826780666734));
#2561=CARTESIAN_POINT('Ctrl Pts',(16.4706744210951,-2.33407912176382,-19.7985021368904));
#2562=CARTESIAN_POINT('Ctrl Pts',(16.4133590430787,-2.69511537968816,-19.7702197466496));
#2563=CARTESIAN_POINT('Ctrl Pts',(16.3561072716413,-3.05575097234511,-19.7419687432049));
#2564=CARTESIAN_POINT('Ctrl Pts',(16.2870731577989,-3.41456778640971,-19.7137138879265));
#2565=CARTESIAN_POINT('Ctrl Pts',(16.2063530904813,-3.77097027600504,-19.6854398105972));
#2566=CARTESIAN_POINT('Ctrl Pts',(16.1264681765233,-4.12368532149326,-19.6574582651184));
#2567=CARTESIAN_POINT('Ctrl Pts',(16.0351376848514,-4.47403626627519,-19.6294578932843));
#2568=CARTESIAN_POINT('Ctrl Pts',(15.9324074004165,-4.82142879915227,-19.6014237964851));
#2569=CARTESIAN_POINT('Ctrl Pts',(15.850520141007,-5.09833859856645,-19.5790775587663));
#2570=CARTESIAN_POINT('Ctrl Pts',(15.7613887135872,-5.37336845019897,-19.5567098927625));
#2571=CARTESIAN_POINT('Ctrl Pts',(15.6650153669875,-5.64620610449956,-19.5343132525289));
#2572=CARTESIAN_POINT('Ctrl Pts',(15.5429326288575,-5.99182830272384,-19.505941889895));
#2573=CARTESIAN_POINT('Ctrl Pts',(15.4096215579583,-6.33282494842872,-19.477614875209));
#2574=CARTESIAN_POINT('Ctrl Pts',(15.2652614529735,-6.66862512051605,-19.4493168530627));
#2575=CARTESIAN_POINT('Ctrl Pts',(15.1860594421232,-6.85285918487876,-19.4337913707467));
#2576=CARTESIAN_POINT('Ctrl Pts',(15.1035306683431,-7.03552897260809,-19.4182746154071));
#2577=CARTESIAN_POINT('Ctrl Pts',(15.0176982060438,-7.21653891697961,-19.4027640510929));
#2578=CARTESIAN_POINT('Ctrl Pts',(14.8626427274744,-7.54353155820748,-19.3747443728943));
#2579=CARTESIAN_POINT('Ctrl Pts',(14.6968088074133,-7.86510871819483,-19.3467448985555));
#2580=CARTESIAN_POINT('Ctrl Pts',(14.5206315113398,-8.18085325966948,-19.3187506774349));
#2581=CARTESIAN_POINT('Ctrl Pts',(14.3427195054669,-8.49970674402399,-19.2904808143855));
#2582=CARTESIAN_POINT('Ctrl Pts',(14.1542591408802,-8.81261266595993,-19.2622163085148));
#2583=CARTESIAN_POINT('Ctrl Pts',(13.9556512393042,-9.11911750463747,-19.2339417626241));
#2584=CARTESIAN_POINT('Ctrl Pts',(13.757029069091,-9.42564436361887,-19.2056651853982));
#2585=CARTESIAN_POINT('Ctrl Pts',(13.5482575398877,-9.72576967475991,-19.1773785667097));
#2586=CARTESIAN_POINT('Ctrl Pts',(13.3296956013652,-10.0190089946605,-19.1490665054731));
#2587=CARTESIAN_POINT('Ctrl Pts',(13.1127808120511,-10.3100383739058,-19.1209678125363));
#2588=CARTESIAN_POINT('Ctrl Pts',(12.8862222294784,-10.5942855654781,-19.0928440590914));
#2589=CARTESIAN_POINT('Ctrl Pts',(12.6503351559041,-10.8712402872845,-19.0646801890817));
#2590=CARTESIAN_POINT('Ctrl Pts',(12.5593789515949,-10.9780318544497,-19.0538204218383));
#2591=CARTESIAN_POINT('Ctrl Pts',(12.4670354286604,-11.0837387461765,-19.0429546900058));
#2592=CARTESIAN_POINT('Ctrl Pts',(12.3733214231726,-11.1883300359721,-19.032082130393));
#2593=CARTESIAN_POINT('Ctrl Pts',(12.1292033326557,-11.4607826519572,-19.0037599124079));
#2594=CARTESIAN_POINT('Ctrl Pts',(11.8765693588157,-11.7247959525783,-18.9754818864535));
#2595=CARTESIAN_POINT('Ctrl Pts',(11.6158586903597,-11.9799558748149,-18.9472327787697));
#2596=CARTESIAN_POINT('Ctrl Pts',(11.3545262567264,-12.2357243243328,-18.9189163001894));
#2597=CARTESIAN_POINT('Ctrl Pts',(11.0850781924369,-12.4825975683943,-18.8906288779777));
#2598=CARTESIAN_POINT('Ctrl Pts',(10.807913859408,-12.7201288523091,-18.8623551282672));
#2599=CARTESIAN_POINT('Ctrl Pts',(10.5479878451265,-12.9428868068425,-18.8358398728924));
#2600=CARTESIAN_POINT('Ctrl Pts',(10.2812749143717,-13.1574287511618,-18.8093366421718));
#2601=CARTESIAN_POINT('Ctrl Pts',(10.0080745282113,-13.363357227376,-18.7828327473726));
#2602=CARTESIAN_POINT('Ctrl Pts',(9.71698115984788,-13.5827727802806,-18.7545930068646));
#2603=CARTESIAN_POINT('Ctrl Pts',(9.41852263022759,-13.7924103793427,-18.7263525124489));
#2604=CARTESIAN_POINT('Ctrl Pts',(9.11326054102828,-13.9920527718058,-18.6980959148903));
#2605=CARTESIAN_POINT('Ctrl Pts',(8.80809788149039,-14.1916301369491,-18.6698485210424));
#2606=CARTESIAN_POINT('Ctrl Pts',(8.49613556393319,-14.3812190389922,-18.6415850345401));
#2607=CARTESIAN_POINT('Ctrl Pts',(8.17791060365275,-14.5605564596405,-18.6132901205773));
#2608=CARTESIAN_POINT('Ctrl Pts',(7.86537251983886,-14.7366890098846,-18.5855008541922));
#2609=CARTESIAN_POINT('Ctrl Pts',(7.54679308573698,-14.9029332951471,-18.5576812735647));
#2610=CARTESIAN_POINT('Ctrl Pts',(7.22266587041397,-15.0589936160384,-18.529816850879));
#2611=CARTESIAN_POINT('Ctrl Pts',(6.89511550890821,-15.2167021085935,-18.5016581487017));
#2612=CARTESIAN_POINT('Ctrl Pts',(6.56294218206691,-15.363508594199,-18.4735431273638));
#2613=CARTESIAN_POINT('Ctrl Pts',(6.22673112707704,-15.4992658073047,-18.4454567780734));
#2614=CARTESIAN_POINT('Ctrl Pts',(5.8874955826262,-15.6362442659767,-18.4171177694306));
#2615=CARTESIAN_POINT('Ctrl Pts',(5.54414883916129,-15.7619740411621,-18.3888079510126));
#2616=CARTESIAN_POINT('Ctrl Pts',(5.19726329286172,-15.8762595558757,-18.3605119047571));
#2617=CARTESIAN_POINT('Ctrl Pts',(4.85054687181906,-15.9904893502884,-18.3322296543377));
#2618=CARTESIAN_POINT('Ctrl Pts',(4.50029455652808,-16.0932862577046,-18.3039611626545));
#2619=CARTESIAN_POINT('Ctrl Pts',(4.14705717930607,-16.1844073135274,-18.2756910336191));
#2620=CARTESIAN_POINT('Ctrl Pts',(3.79667147959957,-16.2747927510865,-18.2476491287086));
#2621=CARTESIAN_POINT('Ctrl Pts',(3.44334818344587,-16.3536902491101,-18.2196056127751));
#2622=CARTESIAN_POINT('Ctrl Pts',(3.08761255614151,-16.420813083512,-18.1915454590541));
#2623=CARTESIAN_POINT('Ctrl Pts',(2.96638320502012,-16.4436875358732,-18.1819829807222));
#2624=CARTESIAN_POINT('Ctrl Pts',(2.8448736292562,-16.4651941072654,-18.1724185701664));
#2625=CARTESIAN_POINT('Ctrl Pts',(2.72310445562526,-16.4853200680369,-18.1628516326601));
#2626=CARTESIAN_POINT('Ctrl Pts',(2.36309283912775,-16.5448226453714,-18.1345668990621));
#2627=CARTESIAN_POINT('Ctrl Pts',(2.00081189231003,-16.5922611906995,-18.1062600775742));
#2628=CARTESIAN_POINT('Ctrl Pts',(1.63685762504883,-16.627649207252,-18.0779157984906));
#2629=CARTESIAN_POINT('Ctrl Pts',(1.42132741092308,-16.6486056500558,-18.0611305892221));
#2630=CARTESIAN_POINT('Ctrl Pts',(1.20521039574113,-16.6653351122863,-18.0443322439596));
#2631=CARTESIAN_POINT('Ctrl Pts',(0.988631384807843,-16.6778318337152,-18.0275175707068));
#2632=CARTESIAN_POINT('Ctrl Pts',(0.627305932349519,-16.698680500006,-17.9994651320385));
#2633=CARTESIAN_POINT('Ctrl Pts',(0.265839807987004,-16.7076848533568,-17.9714560427809));
#2634=CARTESIAN_POINT('Ctrl Pts',(-0.0951788239794007,-16.7050022328062,
-17.9434754653348));
#2635=CARTESIAN_POINT('Ctrl Pts',(-0.459582700784018,-16.7022944575225,
-17.9152325160968));
#2636=CARTESIAN_POINT('Ctrl Pts',(-0.823531207946113,-16.6876795231244,
-17.8870186158841));
#2637=CARTESIAN_POINT('Ctrl Pts',(-1.18642917362931,-16.6612670191802,-17.8588185052198));
#2638=CARTESIAN_POINT('Ctrl Pts',(-1.55069227643977,-16.634755157584,-17.8305123123458));
#2639=CARTESIAN_POINT('Ctrl Pts',(-1.91389749812131,-16.596356778137,-17.8022200129616));
#2640=CARTESIAN_POINT('Ctrl Pts',(-2.2754440762475,-16.5461304477647,-17.7739261741669));
#2641=CARTESIAN_POINT('Ctrl Pts',(-2.63561096910754,-16.4960957843371,-17.745740306502));
#2642=CARTESIAN_POINT('Ctrl Pts',(-2.99413242286726,-16.4343231929001,-17.7175529111529));
#2643=CARTESIAN_POINT('Ctrl Pts',(-3.35040706633294,-16.3608196465813,-17.689348730665));
#2644=CARTESIAN_POINT('Ctrl Pts',(-3.70178251798834,-16.2883268597391,-17.6615323905486));
#2645=CARTESIAN_POINT('Ctrl Pts',(-4.05097303899054,-16.2044233832853,-17.6336997237488));
#2646=CARTESIAN_POINT('Ctrl Pts',(-4.39738647554038,-16.1090680519218,-17.6058360930855));
#2647=CARTESIAN_POINT('Ctrl Pts',(-4.65828637694677,-16.037251563511,-17.5848507105169));
#2648=CARTESIAN_POINT('Ctrl Pts',(-4.91761077930795,-15.9589382781117,-17.5638477643385));
#2649=CARTESIAN_POINT('Ctrl Pts',(-5.17509822271677,-15.8740929678083,-17.5428210012567));
#2650=CARTESIAN_POINT('Ctrl Pts',(-5.24706555113658,-15.8503788393419,-17.5369440546208));
#2651=CARTESIAN_POINT('Ctrl Pts',(-5.31888932561698,-15.8261543416181,-17.5310652474228));
#2652=CARTESIAN_POINT('Ctrl Pts',(-5.39056478426009,-15.8014217629548,-17.5251844431244));
#2653=CARTESIAN_POINT('Ctrl Pts',(-5.73012834565761,-15.6842508002231,-17.4973240444709));
#2654=CARTESIAN_POINT('Ctrl Pts',(-6.06529615113133,-15.5560490316589,-17.4695064014));
#2655=CARTESIAN_POINT('Ctrl Pts',(-6.39562910317803,-15.4172403657951,-17.4417169808228));
#2656=CARTESIAN_POINT('Ctrl Pts',(-6.72987688802474,-15.2767866544865,-17.4135982230283));
#2657=CARTESIAN_POINT('Ctrl Pts',(-7.0591750294962,-15.1254729377381,-17.3855083606316));
#2658=CARTESIAN_POINT('Ctrl Pts',(-7.38305733706417,-14.9636860721513,-17.357432337146));
#2659=CARTESIAN_POINT('Ctrl Pts',(-7.70973883166436,-14.8005009465004,-17.3291136636638));
#2660=CARTESIAN_POINT('Ctrl Pts',(-8.03091098740919,-14.6266606137427,-17.3008090693357));
#2661=CARTESIAN_POINT('Ctrl Pts',(-8.34607642153696,-14.4425126461203,-17.272503103344));
#2662=CARTESIAN_POINT('Ctrl Pts',(-8.66086655417487,-14.2585839633532,-17.2442308443204));
#2663=CARTESIAN_POINT('Ctrl Pts',(-8.96966475054134,-14.0643718616513,-17.2159572168979));
#2664=CARTESIAN_POINT('Ctrl Pts',(-9.27194904581676,-13.8601779599664,-17.187666824825));
#2665=CARTESIAN_POINT('Ctrl Pts',(-9.57091440233772,-13.6582260108551,-17.1596870478919));
#2666=CARTESIAN_POINT('Ctrl Pts',(-9.86350853174706,-13.4465098874561,-17.1316908724223));
#2667=CARTESIAN_POINT('Ctrl Pts',(-10.1491940000697,-13.225282781169,-17.1036634032031));
#2668=CARTESIAN_POINT('Ctrl Pts',(-10.4235434583842,-13.0128339746872,-17.0767480650048));
#2669=CARTESIAN_POINT('Ctrl Pts',(-10.6915218327424,-12.7916135538812,-17.0498038672561));
#2670=CARTESIAN_POINT('Ctrl Pts',(-10.9526189716166,-12.5618160860699,-17.0228176179721));
#2671=CARTESIAN_POINT('Ctrl Pts',(-11.2272587502795,-12.320099436209,-16.9944316403921));
#2672=CARTESIAN_POINT('Ctrl Pts',(-11.49340404815,-12.0696683701567,-16.9660900443253));
#2673=CARTESIAN_POINT('Ctrl Pts',(-11.7505822163086,-11.8108852982282,-16.9377774605399));
#2674=CARTESIAN_POINT('Ctrl Pts',(-11.7961178342337,-11.7650655182167,-16.9327644728243));
#2675=CARTESIAN_POINT('Ctrl Pts',(-11.8413722681444,-11.7189837909366,-16.9277523946353));
#2676=CARTESIAN_POINT('Ctrl Pts',(-11.8863428045116,-11.6726419837547,-16.9227411406605));
#2677=CARTESIAN_POINT('Ctrl Pts',(-12.1375681597681,-11.4137561017302,-16.8947460540595));
#2678=CARTESIAN_POINT('Ctrl Pts',(-12.379936291622,-11.1467568062035,-16.8667766898661));
#2679=CARTESIAN_POINT('Ctrl Pts',(-12.613220618058,-10.8722040327784,-16.8388181740562));
#2680=CARTESIAN_POINT('Ctrl Pts',(-12.8492444906175,-10.5944270822401,-16.8105313308152));
#2681=CARTESIAN_POINT('Ctrl Pts',(-13.0759703122617,-10.3089177784829,-16.7822555922481));
#2682=CARTESIAN_POINT('Ctrl Pts',(-13.2931255290608,-10.0162185595838,-16.7539755535774));
#2683=CARTESIAN_POINT('Ctrl Pts',(-13.5104780537485,-9.72325339328655,-16.7256698195777));
#2684=CARTESIAN_POINT('Ctrl Pts',(-13.7182428761626,-9.42308474205635,-16.6973597776568));
#2685=CARTESIAN_POINT('Ctrl Pts',(-13.9161040915659,-9.1162262956704,-16.6690299804418));
#2686=CARTESIAN_POINT('Ctrl Pts',(-14.1125127577032,-8.81162057481316,-16.6409081594392));
#2687=CARTESIAN_POINT('Ctrl Pts',(-14.2991629337687,-8.50042240622376,-16.6127668721345));
#2688=CARTESIAN_POINT('Ctrl Pts',(-14.4756996966711,-8.18311209334811,-16.5845910083189));
#2689=CARTESIAN_POINT('Ctrl Pts',(-14.6095889029679,-7.94245725612198,-16.5632218386289));
#2690=CARTESIAN_POINT('Ctrl Pts',(-14.7376599503735,-7.69828619657273,-16.5418327804298));
#2691=CARTESIAN_POINT('Ctrl Pts',(-14.8597388564099,-7.45080255849591,-16.5204172417444));
#2692=CARTESIAN_POINT('Ctrl Pts',(-15.0213454927489,-7.12318659602496,-16.4920676006419));
#2693=CARTESIAN_POINT('Ctrl Pts',(-15.1719354069671,-6.79081563171982,-16.4637622250727));
#2694=CARTESIAN_POINT('Ctrl Pts',(-15.3112713202482,-6.45424187574799,-16.4354858066996));
#2695=CARTESIAN_POINT('Ctrl Pts',(-15.4509204669557,-6.11691148677101,-16.4071458216608));
#2696=CARTESIAN_POINT('Ctrl Pts',(-15.5792652512083,-5.77535888657356,-16.3788349241585));
#2697=CARTESIAN_POINT('Ctrl Pts',(-15.6960232414225,-5.43011129135204,-16.3505377018153));
#2698=CARTESIAN_POINT('Ctrl Pts',(-15.7619528432107,-5.2351607236907,-16.3345591413983));
#2699=CARTESIAN_POINT('Ctrl Pts',(-15.8241871729383,-5.03903152600169,-16.3185849413083));
#2700=CARTESIAN_POINT('Ctrl Pts',(-15.8826687228118,-4.84181550811815,-16.302612326541));
#2701=CARTESIAN_POINT('Ctrl Pts',(-15.9860927231065,-4.49304107351811,-16.2743649268404));
#2702=CARTESIAN_POINT('Ctrl Pts',(-16.0777826446644,-4.14086818598865,-16.2461224853555));
#2703=CARTESIAN_POINT('Ctrl Pts',(-16.1577458463448,-3.78590095749712,-16.2178696529682));
#2704=CARTESIAN_POINT('Ctrl Pts',(-16.2378765378511,-3.43019021951602,-16.1895576425856));
#2705=CARTESIAN_POINT('Ctrl Pts',(-16.3062313833558,-3.07167284435777,-16.1612351977261));
#2706=CARTESIAN_POINT('Ctrl Pts',(-16.3627661244229,-2.71094834920564,-16.1328868720532));
#2707=CARTESIAN_POINT('Ctrl Pts',(-16.4190380756752,-2.35190060575592,-16.1046703175906));
#2708=CARTESIAN_POINT('Ctrl Pts',(-16.4635995551393,-1.99066563794202,-16.0764281223583));
#2709=CARTESIAN_POINT('Ctrl Pts',(-16.4963554859378,-1.62783496502399,-16.0481450538578));
#2710=CARTESIAN_POINT('Ctrl Pts',(-16.507993093936,-1.49892758739193,-16.0380965754244));
#2711=CARTESIAN_POINT('Ctrl Pts',(-16.5181400643919,-1.36981883509639,-16.0280429377318));
#2712=CARTESIAN_POINT('Ctrl Pts',(-16.5267905576886,-1.2405354563316,-16.0179834576499));
#2713=CARTESIAN_POINT('Ctrl Pts',(-16.5519149372059,-0.865046503044487,
-15.9887668353535));
#2714=CARTESIAN_POINT('Ctrl Pts',(-16.564337258597,-0.48932362704041,-15.959597225388));
#2715=CARTESIAN_POINT('Ctrl Pts',(-16.5641259001719,-0.11403164006298,-15.9304578737825));
#2716=CARTESIAN_POINT('Ctrl Pts',(-16.6283978184156,-0.114081589627003,
-20.8108156498892));
#2717=CARTESIAN_POINT('Ctrl Pts',(-16.6286613979154,-0.497518327459241,
-20.8408258913713));
#2718=CARTESIAN_POINT('Ctrl Pts',(-16.6157956129292,-0.880605782927569,
-20.8708061659532));
#2719=CARTESIAN_POINT('Ctrl Pts',(-16.5898781810583,-1.26265089670841,-20.9007743575416));
#2720=CARTESIAN_POINT('Ctrl Pts',(-16.5651389735141,-1.62732797614162,-20.929380174473));
#2721=CARTESIAN_POINT('Ctrl Pts',(-16.5285073696412,-1.99105595588592,-20.9579749820467));
#2722=CARTESIAN_POINT('Ctrl Pts',(-16.4799977812409,-2.35323222234744,-20.9865743349237));
#2723=CARTESIAN_POINT('Ctrl Pts',(-16.4317383337753,-2.71354091761646,-21.0150262145053));
#2724=CARTESIAN_POINT('Ctrl Pts',(-16.3717230245607,-3.07231442512307,-21.0434825926358));
#2725=CARTESIAN_POINT('Ctrl Pts',(-16.2999153428655,-3.42895088541438,-21.0719587851643));
#2726=CARTESIAN_POINT('Ctrl Pts',(-16.2290505330488,-3.78090452513063,-21.100061070605));
#2727=CARTESIAN_POINT('Ctrl Pts',(-16.1467008842869,-4.1307773799306,-21.1281826535146));
#2728=CARTESIAN_POINT('Ctrl Pts',(-16.0527831815013,-4.47797474629993,-21.1563382548613));
#2729=CARTESIAN_POINT('Ctrl Pts',(-16.0368793018123,-4.53676861560573,-21.1611060811934));
#2730=CARTESIAN_POINT('Ctrl Pts',(-16.0206435913387,-4.59548571542775,-21.165874883023));
#2731=CARTESIAN_POINT('Ctrl Pts',(-16.004075510394,-4.65412309488594,-21.1706447318347));
#2732=CARTESIAN_POINT('Ctrl Pts',(-15.9569736263532,-4.82082502354682,-21.1842050751461));
#2733=CARTESIAN_POINT('Ctrl Pts',(-15.9071856013352,-4.98688273241881,-21.1977738804239));
#2734=CARTESIAN_POINT('Ctrl Pts',(-15.8547367084008,-5.15223863936098,-21.2113527902088));
#2735=CARTESIAN_POINT('Ctrl Pts',(-15.7457286259569,-5.49590900737133,-21.2395747570514));
#2736=CARTESIAN_POINT('Ctrl Pts',(-15.6255732006787,-5.83546657006669,-21.2677515833519));
#2737=CARTESIAN_POINT('Ctrl Pts',(-15.4946745555503,-6.17045283951902,-21.2958979962291));
#2738=CARTESIAN_POINT('Ctrl Pts',(-15.3622741117403,-6.50928240266875,-21.3243673325844));
#2739=CARTESIAN_POINT('Ctrl Pts',(-15.2188823279354,-6.8434356754184,-21.3528055536466));
#2740=CARTESIAN_POINT('Ctrl Pts',(-15.0648648040848,-7.17242862315904,-21.381227899834));
#2741=CARTESIAN_POINT('Ctrl Pts',(-14.909632386368,-7.50401667504255,-21.4098744421594));
#2742=CARTESIAN_POINT('Ctrl Pts',(-14.7436057065499,-7.8303631939999,-21.4385048581788));
#2743=CARTESIAN_POINT('Ctrl Pts',(-14.56710920132,-8.15095519634725,-21.4671347523986));
#2744=CARTESIAN_POINT('Ctrl Pts',(-14.3908991619848,-8.47102685595672,-21.4957181783427));
#2745=CARTESIAN_POINT('Ctrl Pts',(-14.2042529574718,-8.78536316275888,-21.5243010841799));
#2746=CARTESIAN_POINT('Ctrl Pts',(-14.007448002064,-9.09342871234711,-21.5528989991419));
#2747=CARTESIAN_POINT('Ctrl Pts',(-13.8129260389462,-9.39792061576844,-21.5811651703263));
#2748=CARTESIAN_POINT('Ctrl Pts',(-13.6084793017541,-9.69628683283671,-21.6094460044361));
#2749=CARTESIAN_POINT('Ctrl Pts',(-13.3943361187843,-9.98797919103507,-21.6377564970783));
#2750=CARTESIAN_POINT('Ctrl Pts',(-13.1875210744451,-10.2696896202795,-21.6650981836538));
#2751=CARTESIAN_POINT('Ctrl Pts',(-12.9716614543407,-10.545175379418,-21.6924675336222));
#2752=CARTESIAN_POINT('Ctrl Pts',(-12.7469315673079,-10.8139087989022,-21.7198780556842));
#2753=CARTESIAN_POINT('Ctrl Pts',(-12.5320334736334,-11.0708852977396,-21.7460893843843));
#2754=CARTESIAN_POINT('Ctrl Pts',(-12.3096526555956,-11.3209350593352,-21.7722617791578));
#2755=CARTESIAN_POINT('Ctrl Pts',(-12.080049622327,-11.5636869565006,-21.7984070367701));
#2756=CARTESIAN_POINT('Ctrl Pts',(-11.8317789496551,-11.8261755479781,-21.8266780077682));
#2757=CARTESIAN_POINT('Ctrl Pts',(-11.5750643857633,-12.080132263444,-21.8549172494947));
#2758=CARTESIAN_POINT('Ctrl Pts',(-11.3104619283971,-12.3253158371047,-21.8831396769046));
#2759=CARTESIAN_POINT('Ctrl Pts',(-11.0408150651181,-12.575173613269,-21.9119001393015));
#2760=CARTESIAN_POINT('Ctrl Pts',(-10.7629763238928,-12.8159209749092,-21.9406431401698));
#2761=CARTESIAN_POINT('Ctrl Pts',(-10.4774929424829,-13.0472666515255,-21.9693844644425));
#2762=CARTESIAN_POINT('Ctrl Pts',(-10.1931554294289,-13.2776837567874,-21.9980104272752));
#2763=CARTESIAN_POINT('Ctrl Pts',(-9.90123400432919,-13.4987747892275,-22.0266347269447));
#2764=CARTESIAN_POINT('Ctrl Pts',(-9.60223578083108,-13.7102115051584,-22.0552729596625));
#2765=CARTESIAN_POINT('Ctrl Pts',(-9.30143013171879,-13.922926342851,-22.0840843087111));
#2766=CARTESIAN_POINT('Ctrl Pts',(-8.99346139758405,-14.12587016976,-22.1129097597653));
#2767=CARTESIAN_POINT('Ctrl Pts',(-8.67881924534919,-14.3186625840815,-22.1417651941843));
#2768=CARTESIAN_POINT('Ctrl Pts',(-8.36417709311434,-14.5114549984029,-22.1706206286033));
#2769=CARTESIAN_POINT('Ctrl Pts',(-8.04286102162111,-14.6940963462263,-22.1995060463869));
#2770=CARTESIAN_POINT('Ctrl Pts',(-7.71534142234596,-14.8661548224041,-22.2284373294983));
#2771=CARTESIAN_POINT('Ctrl Pts',(-7.3907675764883,-15.0366657825085,-22.2571084009268));
#2772=CARTESIAN_POINT('Ctrl Pts',(-7.06114017673343,-15.1962373184418,-22.2857328927632));
#2773=CARTESIAN_POINT('Ctrl Pts',(-6.72699999755748,-15.3446071780205,-22.3143262422035));
#2774=CARTESIAN_POINT('Ctrl Pts',(-6.3920816756132,-15.4933225600491,-22.3429861795896));
#2775=CARTESIAN_POINT('Ctrl Pts',(-6.05262904334163,-15.6307843492219,-22.3716148293624));
#2776=CARTESIAN_POINT('Ctrl Pts',(-5.70915659804896,-15.7566858501123,-22.400227737408));
#2777=CARTESIAN_POINT('Ctrl Pts',(-5.60512507039593,-15.794819114224,-22.4088940644318));
#2778=CARTESIAN_POINT('Ctrl Pts',(-5.50072459523601,-15.8318915548321,-22.4175589473555));
#2779=CARTESIAN_POINT('Ctrl Pts',(-5.39596903019264,-15.8678938130362,-22.4262228181409));
#2780=CARTESIAN_POINT('Ctrl Pts',(-5.05084598693311,-15.9865052577882,-22.4547664229664));
#2781=CARTESIAN_POINT('Ctrl Pts',(-4.70187004625129,-16.0935046461728,-22.4832990419007));
#2782=CARTESIAN_POINT('Ctrl Pts',(-4.34964782307144,-16.1888851608979,-22.5118361220303));
#2783=CARTESIAN_POINT('Ctrl Pts',(-3.99643989951812,-16.2845325997488,-22.5404530637037));
#2784=CARTESIAN_POINT('Ctrl Pts',(-3.63996692677288,-16.3684961222946,-22.5690744915766));
#2785=CARTESIAN_POINT('Ctrl Pts',(-3.28082832586682,-16.440717797543,-22.5977159833718));
#2786=CARTESIAN_POINT('Ctrl Pts',(-2.92317210419858,-16.5126413708563,-22.6262392546452));
#2787=CARTESIAN_POINT('Ctrl Pts',(-2.56287163920672,-16.5729198573212,-22.6547824245515));
#2788=CARTESIAN_POINT('Ctrl Pts',(-2.20051537731531,-16.6214447496257,-22.6833608792926));
#2789=CARTESIAN_POINT('Ctrl Pts',(-1.97387301014523,-16.6517955331369,-22.7012357977465));
#2790=CARTESIAN_POINT('Ctrl Pts',(-1.74642635305545,-16.6775471669396,-22.7191245200145));
#2791=CARTESIAN_POINT('Ctrl Pts',(-1.51832019565512,-16.6986627401487,-22.7370308110598));
#2792=CARTESIAN_POINT('Ctrl Pts',(-1.15332788815459,-16.7324497359827,-22.7656826394974));
#2793=CARTESIAN_POINT('Ctrl Pts',(-0.787814255222999,-16.7542615458103,
-22.7942879554228));
#2794=CARTESIAN_POINT('Ctrl Pts',(-0.422388013004161,-16.7641336939911,
-22.8228621628342));
#2795=CARTESIAN_POINT('Ctrl Pts',(-0.0556810250938637,-16.7740404420714,
-22.8515365171119));
#2796=CARTESIAN_POINT('Ctrl Pts',(0.310938535518166,-16.7719237542731,-22.8801795444352));
#2797=CARTESIAN_POINT('Ctrl Pts',(0.676867275231658,-16.7577682023718,-22.9088068119242));
#2798=CARTESIAN_POINT('Ctrl Pts',(1.04163287272988,-16.7436576453513,-22.9373430846928));
#2799=CARTESIAN_POINT('Ctrl Pts',(1.40571261077224,-16.7175846522373,-22.9658636976569));
#2800=CARTESIAN_POINT('Ctrl Pts',(1.76851182131117,-16.6794825103202,-22.9943840705444));
#2801=CARTESIAN_POINT('Ctrl Pts',(2.02166863679837,-16.6528953055227,-23.0142852350646));
#2802=CARTESIAN_POINT('Ctrl Pts',(2.27420202348194,-16.6204499492516,-23.0341862827018));
#2803=CARTESIAN_POINT('Ctrl Pts',(2.52590854782781,-16.5821087793547,-23.0540924526014));
#2804=CARTESIAN_POINT('Ctrl Pts',(2.88751084970527,-16.5270277466823,-23.0826897123505));
#2805=CARTESIAN_POINT('Ctrl Pts',(3.24740749762137,-16.4597808114921,-23.1112975435412));
#2806=CARTESIAN_POINT('Ctrl Pts',(3.60504302026777,-16.3805910951138,-23.1399314802159));
#2807=CARTESIAN_POINT('Ctrl Pts',(3.96208644009024,-16.3015324855517,-23.1685180104287));
#2808=CARTESIAN_POINT('Ctrl Pts',(4.31687675138551,-16.2105703880502,-23.1971305597563));
#2809=CARTESIAN_POINT('Ctrl Pts',(4.66884180612116,-16.1078788446401,-23.2257845857979));
#2810=CARTESIAN_POINT('Ctrl Pts',(4.75018684630758,-16.0841451028578,-23.23240701285));
#2811=CARTESIAN_POINT('Ctrl Pts',(4.83138087406641,-16.0597846383846,-23.2390316553824));
#2812=CARTESIAN_POINT('Ctrl Pts',(4.91241663099282,-16.0347992533638,-23.2456587042251));
#2813=CARTESIAN_POINT('Ctrl Pts',(5.26006185515502,-15.9276113883298,-23.2740888931668));
#2814=CARTESIAN_POINT('Ctrl Pts',(5.60369294194524,-15.8092661073183,-23.3024732909624));
#2815=CARTESIAN_POINT('Ctrl Pts',(5.9427974146989,-15.6800897405808,-23.3308269447897));
#2816=CARTESIAN_POINT('Ctrl Pts',(6.29332213749924,-15.5465630142143,-23.3601354837407));
#2817=CARTESIAN_POINT('Ctrl Pts',(6.63901084360072,-15.4014634375829,-23.3894111730799));
#2818=CARTESIAN_POINT('Ctrl Pts',(6.97928794192577,-15.2450946682969,-23.4186706326556));
#2819=CARTESIAN_POINT('Ctrl Pts',(7.31218929252499,-15.0921153031175,-23.4472958726687));
#2820=CARTESIAN_POINT('Ctrl Pts',(7.63991158437901,-14.9283495633626,-23.4759055788786));
#2821=CARTESIAN_POINT('Ctrl Pts',(7.96189865161879,-14.7540319394697,-23.5045153142442));
#2822=CARTESIAN_POINT('Ctrl Pts',(8.29458661587205,-14.5739210551303,-23.5340758636731));
#2823=CARTESIAN_POINT('Ctrl Pts',(8.62115256893732,-14.3825452978691,-23.5636364442244));
#2824=CARTESIAN_POINT('Ctrl Pts',(8.94095476777088,-14.1801119067235,-23.5932142233102));
#2825=CARTESIAN_POINT('Ctrl Pts',(9.26075696660445,-13.9776785155779,-23.622792002396));
#2826=CARTESIAN_POINT('Ctrl Pts',(9.57379605428222,-13.7641872383104,-23.6523869800162));
#2827=CARTESIAN_POINT('Ctrl Pts',(9.8793920762077,-13.5397968678805,-23.6820163242537));
#2828=CARTESIAN_POINT('Ctrl Pts',(10.127709753287,-13.3574643388343,-23.7060921937238));
#2829=CARTESIAN_POINT('Ctrl Pts',(10.3711122881505,-13.1679343094093,-23.7301907543647));
#2830=CARTESIAN_POINT('Ctrl Pts',(10.6093482034645,-12.971455477503,-23.7543212173943));
#2831=CARTESIAN_POINT('Ctrl Pts',(10.8885037189808,-12.7412292769884,-23.7825963489495));
#2832=CARTESIAN_POINT('Ctrl Pts',(11.1596854043574,-12.5021897703166,-23.8108261920157));
#2833=CARTESIAN_POINT('Ctrl Pts',(11.4226019537763,-12.2548744230558,-23.8390255468329));
#2834=CARTESIAN_POINT('Ctrl Pts',(11.6883590748271,-12.0048870608111,-23.8675295697568));
#2835=CARTESIAN_POINT('Ctrl Pts',(11.9456719002381,-11.7464437026411,-23.896002442077));
#2836=CARTESIAN_POINT('Ctrl Pts',(12.194211201734,-11.480054225178,-23.9244594495192));
#2837=CARTESIAN_POINT('Ctrl Pts',(12.444372214507,-11.2119265645899,-23.9531021380573));
#2838=CARTESIAN_POINT('Ctrl Pts',(12.6856452391527,-10.9357483419298,-23.9817287540057));
#2839=CARTESIAN_POINT('Ctrl Pts',(12.9176599179872,-10.6519998253423,-24.0103548848523));
#2840=CARTESIAN_POINT('Ctrl Pts',(13.1491180002203,-10.3689320133584,-24.038912342427));
#2841=CARTESIAN_POINT('Ctrl Pts',(13.3713624605991,-10.0783297285267,-24.0674693172249));
#2842=CARTESIAN_POINT('Ctrl Pts',(13.5839856142263,-9.78063703629905,-24.0960412854058));
#2843=CARTESIAN_POINT('Ctrl Pts',(13.7939129005065,-9.48671881545285,-24.124250987132));
#2844=CARTESIAN_POINT('Ctrl Pts',(13.994461581888,-9.18588837440926,-24.152475304448));
#2845=CARTESIAN_POINT('Ctrl Pts',(14.1851957265393,-8.87854810923705,-24.1807291328344));
#2846=CARTESIAN_POINT('Ctrl Pts',(14.37014924986,-8.58052247252768,-24.2081266662803));
#2847=CARTESIAN_POINT('Ctrl Pts',(14.5458742258661,-8.27637516532381,-24.235551949109));
#2848=CARTESIAN_POINT('Ctrl Pts',(14.7119294635366,-7.96645629896113,-24.2630185636111));
#2849=CARTESIAN_POINT('Ctrl Pts',(14.8066768035284,-7.78962364608571,-24.2786903888373));
#2850=CARTESIAN_POINT('Ctrl Pts',(14.8981096606237,-7.61122071562226,-24.2943483025755));
#2851=CARTESIAN_POINT('Ctrl Pts',(14.9861739150555,-7.43132789308828,-24.309994824525));
#2852=CARTESIAN_POINT('Ctrl Pts',(15.1449850761364,-7.10691717501584,-24.33821106656));
#2853=CARTESIAN_POINT('Ctrl Pts',(15.2928439062694,-6.77766290823084,-24.3663902614269));
#2854=CARTESIAN_POINT('Ctrl Pts',(15.4297319410277,-6.44417318495115,-24.3945471867778));
#2855=CARTESIAN_POINT('Ctrl Pts',(15.5681108583578,-6.10705133986299,-24.423010776399));
#2856=CARTESIAN_POINT('Ctrl Pts',(15.6952788970761,-5.76560077480311,-24.4514516087756));
#2857=CARTESIAN_POINT('Ctrl Pts',(15.8111710832701,-5.42042279475772,-24.4798849502523));
#2858=CARTESIAN_POINT('Ctrl Pts',(15.9278530049692,-5.07289263450632,-24.5085120478401));
#2859=CARTESIAN_POINT('Ctrl Pts',(16.0331050490868,-4.72158354131436,-24.5371315520875));
#2860=CARTESIAN_POINT('Ctrl Pts',(16.1268119152929,-4.36709005748691,-24.5657590441525));
#2861=CARTESIAN_POINT('Ctrl Pts',(16.2203465053601,-4.01324829504509,-24.5943339057752));
#2862=CARTESIAN_POINT('Ctrl Pts',(16.3023784426703,-3.65623327069836,-24.6229167258721));
#2863=CARTESIAN_POINT('Ctrl Pts',(16.3727423590554,-3.29662565448537,-24.6515230004094));
#2864=CARTESIAN_POINT('Ctrl Pts',(16.4423949453549,-2.9406534202914,-24.6798400854763));
#2865=CARTESIAN_POINT('Ctrl Pts',(16.5006142767343,-2.58214019781381,-24.7081801531655));
#2866=CARTESIAN_POINT('Ctrl Pts',(16.5471891330992,-2.22164716448304,-24.736558234785));
#2867=CARTESIAN_POINT('Ctrl Pts',(16.5664309811583,-2.07271375459004,-24.7482823017462));
#2868=CARTESIAN_POINT('Ctrl Pts',(16.5836847063716,-1.92344244664303,-24.7600128570494));
#2869=CARTESIAN_POINT('Ctrl Pts',(16.5989328115623,-1.77387304417138,-24.771750960666));
#2870=CARTESIAN_POINT('Ctrl Pts',(16.6362477807391,-1.40784870388753,-24.8004762986123));
#2871=CARTESIAN_POINT('Ctrl Pts',(16.6614355880534,-1.04121218981432,-24.8291549038642));
#2872=CARTESIAN_POINT('Ctrl Pts',(16.6744353982842,-0.674563136531786,-24.8578022905552));
#2873=CARTESIAN_POINT('Ctrl Pts',(16.6865810312531,-0.332005456800472,-24.8845673462055));
#2874=CARTESIAN_POINT('Ctrl Pts',(16.6880873331483,0.0105637336302643,-24.9113051510675));
#2875=CARTESIAN_POINT('Ctrl Pts',(16.6788647111635,0.352664973952351,-24.9380283581252));
#2876=CARTESIAN_POINT('Ctrl Pts',(16.6690201545016,0.717836077137026,-24.9665536654077));
#2877=CARTESIAN_POINT('Ctrl Pts',(16.6469515653291,1.08247446203026,-24.9950623396669));
#2878=CARTESIAN_POINT('Ctrl Pts',(16.6128792685352,1.44601116719597,-25.0235697707444));
#2879=CARTESIAN_POINT('Ctrl Pts',(16.5786863392503,1.8108349689901,-25.0521781319836));
#2880=CARTESIAN_POINT('Ctrl Pts',(16.5324044317805,2.17454983767211,-25.0807852412222));
#2881=CARTESIAN_POINT('Ctrl Pts',(16.4742036293047,2.5365762502981,-25.1094066529327));
#2882=CARTESIAN_POINT('Ctrl Pts',(16.4162099066671,2.89731456434607,-25.1379262289802));
#2883=CARTESIAN_POINT('Ctrl Pts',(16.3463817807276,3.25637696617234,-25.1664600059039));
#2884=CARTESIAN_POINT('Ctrl Pts',(16.2648377036951,3.61317732634227,-25.1950233733197));
#2885=CARTESIAN_POINT('Ctrl Pts',(16.1835774262426,3.96873590665416,-25.2234873310422));
#2886=CARTESIAN_POINT('Ctrl Pts',(16.0906824457742,4.32204870601009,-25.2519806736466));
#2887=CARTESIAN_POINT('Ctrl Pts',(15.9862229048376,4.67251483210639,-25.2805186312018));
#2888=CARTESIAN_POINT('Ctrl Pts',(15.8813405838305,5.02439940301048,-25.3091720906977));
#2889=CARTESIAN_POINT('Ctrl Pts',(15.7651352729702,5.37228897421437,-25.3377790558584));
#2890=CARTESIAN_POINT('Ctrl Pts',(15.6378486454337,5.71562600419915,-25.3663549224481));
#2891=CARTESIAN_POINT('Ctrl Pts',(15.5101471876257,6.06008197806789,-25.3950239184948));
#2892=CARTESIAN_POINT('Ctrl Pts',(15.3712919231296,6.39995625165116,-25.4236616129381));
#2893=CARTESIAN_POINT('Ctrl Pts',(15.2214750476172,6.73467758974358,-25.4522835531518));
#2894=CARTESIAN_POINT('Ctrl Pts',(15.0720916053906,7.06843054981521,-25.4808226875966));
#2895=CARTESIAN_POINT('Ctrl Pts',(14.9118097017132,7.39706089301748,-25.5093461588371));
#2896=CARTESIAN_POINT('Ctrl Pts',(14.7407709427379,7.71998587069611,-25.5378693802832));
#2897=CARTESIAN_POINT('Ctrl Pts',(14.6843091565769,7.82658697763226,-25.5472852111719));
#2898=CARTESIAN_POINT('Ctrl Pts',(14.6266747752702,7.93256618314966,-25.5567010148443));
#2899=CARTESIAN_POINT('Ctrl Pts',(14.5678717690564,8.03790197223617,-25.5661173457857));
#2900=CARTESIAN_POINT('Ctrl Pts',(14.3894004307714,8.35760364155591,-25.5946965850634));
#2901=CARTESIAN_POINT('Ctrl Pts',(14.2001672833898,8.67138062257044,-25.6232806813193));
#2902=CARTESIAN_POINT('Ctrl Pts',(14.0005877945087,8.97879934344144,-25.651885137266));
#2903=CARTESIAN_POINT('Ctrl Pts',(13.8012001928529,9.28592249423308,-25.6804620912398));
#2904=CARTESIAN_POINT('Ctrl Pts',(13.5914857445824,9.58670003178407,-25.7090593657732));
#2905=CARTESIAN_POINT('Ctrl Pts',(13.3718192978191,9.88066604059431,-25.7376924194934));
#2906=CARTESIAN_POINT('Ctrl Pts',(13.239897129175,10.0572093131848,-25.7548881933465));
#2907=CARTESIAN_POINT('Ctrl Pts',(13.1043848584235,10.2312952081791,-25.7720968716336));
#2908=CARTESIAN_POINT('Ctrl Pts',(12.9653577234551,10.4028159907303,-25.7893218028241));
#2909=CARTESIAN_POINT('Ctrl Pts',(12.735687348523,10.6861652983754,-25.8177770853529));
#2910=CARTESIAN_POINT('Ctrl Pts',(12.4971558139161,10.9616167419921,-25.8461865192166));
#2911=CARTESIAN_POINT('Ctrl Pts',(12.2502450133853,11.2288021556718,-25.8745651807689));
#2912=CARTESIAN_POINT('Ctrl Pts',(12.0008185177406,11.4987098360092,-25.9032329834203));
#2913=CARTESIAN_POINT('Ctrl Pts',(11.7428408070712,11.7601826467552,-25.9318693835066));
#2914=CARTESIAN_POINT('Ctrl Pts',(11.4767633441662,12.0128134190066,-25.960489923509));
#2915=CARTESIAN_POINT('Ctrl Pts',(11.2107075515824,12.2654236160844,-25.98910813255));
#2916=CARTESIAN_POINT('Ctrl Pts',(10.9365529217014,12.5091936350005,-26.0177104840904));
#2917=CARTESIAN_POINT('Ctrl Pts',(10.6547113928656,12.743682372217,-26.0463125174062));
#2918=CARTESIAN_POINT('Ctrl Pts',(10.3753034016137,12.9761464356482,-26.0746675888093));
#2919=CARTESIAN_POINT('Ctrl Pts',(10.0883402505263,13.1994891591349,-26.1030223474602));
#2920=CARTESIAN_POINT('Ctrl Pts',(9.79419086856375,13.4132416081555,-26.1313919341556));
#2921=CARTESIAN_POINT('Ctrl Pts',(9.57700607224351,13.5710654383256,-26.152338579928));
#2922=CARTESIAN_POINT('Ctrl Pts',(9.35590294599109,13.7236602720883,-26.1732933093499));
#2923=CARTESIAN_POINT('Ctrl Pts',(9.13102052360483,13.8708217174341,-26.1942622170521));
#2924=CARTESIAN_POINT('Ctrl Pts',(8.82416966175869,14.0716227220466,-26.2228741793929));
#2925=CARTESIAN_POINT('Ctrl Pts',(8.5102826830801,14.2623094670375,-26.2515125394804));
#2926=CARTESIAN_POINT('Ctrl Pts',(8.18990435251448,14.4426412106148,-26.2801927811042));
#2927=CARTESIAN_POINT('Ctrl Pts',(8.12302050206647,14.4802882054885,-26.2861802178581));
#2928=CARTESIAN_POINT('Ctrl Pts',(8.05585368367817,14.5174837270634,-26.2921694799335));
#2929=CARTESIAN_POINT('Ctrl Pts',(7.98840877369667,14.5542253090875,-26.2981607082143));
#2930=CARTESIAN_POINT('Ctrl Pts',(7.66953137002057,14.7279383481593,-26.3264870462515));
#2931=CARTESIAN_POINT('Ctrl Pts',(7.34544666123451,14.8909591879324,-26.3547679549593));
#2932=CARTESIAN_POINT('Ctrl Pts',(7.0167595132276,15.0431991891656,-26.3830183045135));
#2933=CARTESIAN_POINT('Ctrl Pts',(6.68475526186302,15.1969755930915,-26.4115537559645));
#2934=CARTESIAN_POINT('Ctrl Pts',(6.34805471792592,15.3397527046024,-26.4400580283441));
#2935=CARTESIAN_POINT('Ctrl Pts',(6.00724988364789,15.4713961096162,-26.4685464471769));
#2936=CARTESIAN_POINT('Ctrl Pts',(5.66469859456545,15.6037141214255,-26.4971808549481));
#2937=CARTESIAN_POINT('Ctrl Pts',(5.31800031196725,15.7247842496311,-26.5257992462727));
#2938=CARTESIAN_POINT('Ctrl Pts',(4.96773240796693,15.8344232238485,-26.5544171840843));
#2939=CARTESIAN_POINT('Ctrl Pts',(4.61857554822585,15.9437144249713,-26.5829443462491));
#2940=CARTESIAN_POINT('Ctrl Pts',(4.26587112444232,16.0416470423605,-26.6114710577738));
#2941=CARTESIAN_POINT('Ctrl Pts',(3.91017562941826,16.1279903466045,-26.6400127345515));
#2942=CARTESIAN_POINT('Ctrl Pts',(3.55936224019233,16.2131485440586,-26.6681626619604));
#2943=CARTESIAN_POINT('Ctrl Pts',(3.20563879270495,16.2870334603964,-26.696327146631));
#2944=CARTESIAN_POINT('Ctrl Pts',(2.84953223343379,16.3493741400015,-26.7245209789142));
#2945=CARTESIAN_POINT('Ctrl Pts',(2.50253730162379,16.4101197210793,-26.7519934212377));
#2946=CARTESIAN_POINT('Ctrl Pts',(2.15327918885076,16.4599042401071,-26.7794937285662));
#2947=CARTESIAN_POINT('Ctrl Pts',(1.80224603030685,16.4984293954505,-26.8070355852471));
#2948=CARTESIAN_POINT('Ctrl Pts',(1.73668249800128,16.5056248560657,-26.8121796617148));
#2949=CARTESIAN_POINT('Ctrl Pts',(1.67109462668971,16.5124232831169,-26.8173222401405));
#2950=CARTESIAN_POINT('Ctrl Pts',(1.60548575471857,16.5188239065096,-26.8224634095666));
#2951=CARTESIAN_POINT('Ctrl Pts',(1.24613568161306,16.5538811238491,-26.8506224001665));
#2952=CARTESIAN_POINT('Ctrl Pts',(0.886156822431332,16.5770086613264,-26.8787391217973));
#2953=CARTESIAN_POINT('Ctrl Pts',(0.52612361078848,16.5884152866322,-26.9068282054016));
#2954=CARTESIAN_POINT('Ctrl Pts',(0.161824334759797,16.599957070019,-26.9352501189653));
#2955=CARTESIAN_POINT('Ctrl Pts',(-0.202531116842142,16.5994985382472,-26.9636437356507));
#2956=CARTESIAN_POINT('Ctrl Pts',(-0.566358533544301,16.5872036444406,-26.9920242132504));
#2957=CARTESIAN_POINT('Ctrl Pts',(-0.933356597638506,16.5748016043027,-27.0206520182454));
#2958=CARTESIAN_POINT('Ctrl Pts',(-1.29981795043201,16.5503559885646,-27.0492664541497));
#2959=CARTESIAN_POINT('Ctrl Pts',(-1.66514567445076,16.5139822413916,-27.0778830790985));
#2960=CARTESIAN_POINT('Ctrl Pts',(-2.03011320687502,16.4776443565886,-27.1064714897425));
#2961=CARTESIAN_POINT('Ctrl Pts',(-2.39394991975264,16.4294017598249,-27.1350620851168));
#2962=CARTESIAN_POINT('Ctrl Pts',(-2.75605474876775,16.369317961805,-27.1636703779753));
#2963=CARTESIAN_POINT('Ctrl Pts',(-3.11448844107443,16.3098433129011,-27.1919886306419));
#2964=CARTESIAN_POINT('Ctrl Pts',(-3.47122572304337,16.2387661927236,-27.2203242237669));
#2965=CARTESIAN_POINT('Ctrl Pts',(-3.8256696012461,16.1560995463418,-27.2486922036231));
#2966=CARTESIAN_POINT('Ctrl Pts',(-4.10549035760252,16.0908371876482,-27.2710877084346));
#2967=CARTESIAN_POINT('Ctrl Pts',(-4.38388156453314,16.0183506567928,-27.2935033984084));
#2968=CARTESIAN_POINT('Ctrl Pts',(-4.66053990136539,15.9386254172241,-27.3159466771115));
#2969=CARTESIAN_POINT('Ctrl Pts',(-5.0144924487451,15.8366261355148,-27.3446602729478));
#2970=CARTESIAN_POINT('Ctrl Pts',(-5.3644754551699,15.7231064214395,-27.3733271987089));
#2971=CARTESIAN_POINT('Ctrl Pts',(-5.70990674593185,15.5982148710483,-27.4019629383141));
#2972=CARTESIAN_POINT('Ctrl Pts',(-5.90607340281517,15.5272903237695,-27.4182248620482));
#2973=CARTESIAN_POINT('Ctrl Pts',(-6.10077210740162,15.452697425604,-27.4344767283201));
#2974=CARTESIAN_POINT('Ctrl Pts',(-6.29389527456156,15.3744559754158,-27.4507213729882));
#2975=CARTESIAN_POINT('Ctrl Pts',(-6.63090401762745,15.2379210729941,-27.4790690195271));
#2976=CARTESIAN_POINT('Ctrl Pts',(-6.96311602626915,15.090278474981,-27.5073946749193));
#2977=CARTESIAN_POINT('Ctrl Pts',(-7.29009020182844,14.931938830325,-27.5357134093245));
#2978=CARTESIAN_POINT('Ctrl Pts',(-7.6203020490648,14.7720313193933,-27.5643125535332));
#2979=CARTESIAN_POINT('Ctrl Pts',(-7.94517231728791,14.6012136119091,-27.5929046390133));
#2980=CARTESIAN_POINT('Ctrl Pts',(-8.26422571042104,14.4198600530913,-27.621505188633));
#2981=CARTESIAN_POINT('Ctrl Pts',(-8.5833298833404,14.2384776304684,-27.6501102902487));
#2982=CARTESIAN_POINT('Ctrl Pts',(-8.89661580460595,14.0465556686353,-27.6787238586984));
#2983=CARTESIAN_POINT('Ctrl Pts',(-9.20357981494836,13.8444248707565,-27.7073614248563));
#2984=CARTESIAN_POINT('Ctrl Pts',(-9.50828743681397,13.6437798679147,-27.7357884859645));
#2985=CARTESIAN_POINT('Ctrl Pts',(-9.80676617473172,13.4330751929266,-27.76423919328));
#2986=CARTESIAN_POINT('Ctrl Pts',(-10.0984889948793,13.2125964470635,-27.792728738282));
#2987=CARTESIAN_POINT('Ctrl Pts',(-10.2082177149268,13.1296654971674,-27.8034448053562));
#2988=CARTESIAN_POINT('Ctrl Pts',(-10.3169902140995,13.0453513393319,-27.8141663672526));
#2989=CARTESIAN_POINT('Ctrl Pts',(-10.4247769802358,12.9596679326936,-27.8248942324359));
#2990=CARTESIAN_POINT('Ctrl Pts',(-10.7126819472324,12.7308023748459,-27.8535490087342));
#2991=CARTESIAN_POINT('Ctrl Pts',(-10.992636719921,12.4929017872496,-27.8821573109688));
#2992=CARTESIAN_POINT('Ctrl Pts',(-11.2642028403261,12.2463823995481,-27.9107345258293));
#2993=CARTESIAN_POINT('Ctrl Pts',(-11.5364688820321,11.9992276447753,-27.9393853942124));
#2994=CARTESIAN_POINT('Ctrl Pts',(-11.8003034474218,11.7434092694946,-27.9680050147688));
#2995=CARTESIAN_POINT('Ctrl Pts',(-12.0552378115127,11.4793018753746,-27.9966088940616));
#2996=CARTESIAN_POINT('Ctrl Pts',(-12.3002075843334,11.225517617734,-28.0240947366907));
#2997=CARTESIAN_POINT('Ctrl Pts',(-12.5369595262036,10.9640791255855,-28.0515660445647));
#2998=CARTESIAN_POINT('Ctrl Pts',(-12.7650483751117,10.6952842258185,-28.0790365765997));
#2999=CARTESIAN_POINT('Ctrl Pts',(-13.0021907214792,10.4158200892442,-28.1075974924618));
#3000=CARTESIAN_POINT('Ctrl Pts',(-13.2299691945493,10.128403770975,-28.1361575696685));
#3001=CARTESIAN_POINT('Ctrl Pts',(-13.4481335021343,9.83358653714074,-28.1647322720004));
#3002=CARTESIAN_POINT('Ctrl Pts',(-13.6662550647664,9.53882706687417,-28.1933013756883));
#3003=CARTESIAN_POINT('Ctrl Pts',(-13.8747664950392,9.23666906636176,-28.221885098771));
#3004=CARTESIAN_POINT('Ctrl Pts',(-14.073373239672,8.9276366179479,-28.2504988965326));
#3005=CARTESIAN_POINT('Ctrl Pts',(-14.2660551510106,8.62782322069346,-28.2782590879277));
#3006=CARTESIAN_POINT('Ctrl Pts',(-14.4494145413438,8.32153886409126,-28.3060475863944));
#3007=CARTESIAN_POINT('Ctrl Pts',(-14.6231388547997,8.00924481545622,-28.3338785054179));
#3008=CARTESIAN_POINT('Ctrl Pts',(-14.8020001306834,7.68771634958643,-28.3625323742203));
#3009=CARTESIAN_POINT('Ctrl Pts',(-14.9701758813158,7.36066706639705,-28.3911556319548));
#3010=CARTESIAN_POINT('Ctrl Pts',(-15.1274458551061,7.0286693084755,-28.4197637781476));
#3011=CARTESIAN_POINT('Ctrl Pts',(-15.2848510067621,6.69638618935478,-28.4483965138286));
#3012=CARTESIAN_POINT('Ctrl Pts',(-15.4313318866577,6.35914556152263,-28.4770141119792));
#3013=CARTESIAN_POINT('Ctrl Pts',(-15.5666227972513,6.01749448315438,-28.5056321127238));
#3014=CARTESIAN_POINT('Ctrl Pts',(-15.7008775049666,5.6784601351285,-28.5340309261289));
#3015=CARTESIAN_POINT('Ctrl Pts',(-15.8241131911176,5.33508210493299,-28.5624301359853));
#3016=CARTESIAN_POINT('Ctrl Pts',(-15.93602274629,4.98787656566655,-28.5908449286562));
#3017=CARTESIAN_POINT('Ctrl Pts',(-16.0323669108455,4.68896350540003,-28.6153075355951));
#3018=CARTESIAN_POINT('Ctrl Pts',(-16.1203158539217,4.38721314175508,-28.6397816920222));
#3019=CARTESIAN_POINT('Ctrl Pts',(-16.1996433414059,4.08294824403224,-28.6642770883866));
#3020=CARTESIAN_POINT('Ctrl Pts',(-16.2462271461507,3.90427352438914,-28.6786616201243));
#3021=CARTESIAN_POINT('Ctrl Pts',(-16.2897886069669,3.7249184796725,-28.6930384380927));
#3022=CARTESIAN_POINT('Ctrl Pts',(-16.3302962181457,3.54495233879203,-28.7074095029846));
#3023=CARTESIAN_POINT('Ctrl Pts',(-16.4104456313693,3.18886665089454,-28.7358444658216));
#3024=CARTESIAN_POINT('Ctrl Pts',(-16.4786425888159,2.83038941061325,-28.7642569055533));
#3025=CARTESIAN_POINT('Ctrl Pts',(-16.5349778370239,2.47011878745219,-28.7926620106213));
#3026=CARTESIAN_POINT('Ctrl Pts',(-16.5916427179881,2.10774012354752,-28.8212333216326));
#3027=CARTESIAN_POINT('Ctrl Pts',(-16.6363067052185,1.74354646878815,-28.8497972118944));
#3028=CARTESIAN_POINT('Ctrl Pts',(-16.6690103379446,1.37813599546615,-28.878369138617));
#3029=CARTESIAN_POINT('Ctrl Pts',(-16.7017531280948,1.01228800093773,-28.9069752756996));
#3030=CARTESIAN_POINT('Ctrl Pts',(-16.7225069083655,0.645219696355799,-28.9355894684991));
#3031=CARTESIAN_POINT('Ctrl Pts',(-16.7312603647776,0.277529404914179,-28.9642272304101));
#3032=CARTESIAN_POINT('Ctrl Pts',(-16.7343632500746,0.147192227752744,-28.9743786136111));
#3033=CARTESIAN_POINT('Ctrl Pts',(-16.7359577847277,0.0167769192283048,
-28.9845329583432));
#3034=CARTESIAN_POINT('Ctrl Pts',(-16.7360418967766,-0.113689720363555,
-28.9946909556042));
#3035=CARTESIAN_POINT('Origin',(9.53637868585111E-15,-0.11423583854134,
-36.865));
#3036=CARTESIAN_POINT('Origin',(-16.2078151931352,-0.114235838541338,-36.865));
#3037=CARTESIAN_POINT('Origin',(15.875,-0.114235838541338,-2.10000000000002));
#3038=CARTESIAN_POINT('',(16.3822680721493,-0.114235838541338,-2.12725991522186));
#3039=CARTESIAN_POINT('Ctrl Pts',(16.3810608092585,-0.114235838541338,-2.05640149936322));
#3040=CARTESIAN_POINT('Ctrl Pts',(16.3831168997972,-0.114235838541338,-2.07996376926671));
#3041=CARTESIAN_POINT('Ctrl Pts',(16.3835362395143,-0.114235838541338,-2.10366113257174));
#3042=CARTESIAN_POINT('Ctrl Pts',(16.3822680721493,-0.114235838541338,-2.12725991522186));
#3043=CARTESIAN_POINT('Ctrl Pts',(16.3822680721493,-0.114235838541338,-2.12725991522186));
#3044=CARTESIAN_POINT('Ctrl Pts',(16.382216054698,-0.114235838541338,-2.12822788566725));
#3045=CARTESIAN_POINT('Ctrl Pts',(16.3821611461218,-0.114235838541338,-2.1291956684832));
#3046=CARTESIAN_POINT('Ctrl Pts',(16.3821033529664,-0.114235838541338,-2.13016324929279));
#3047=CARTESIAN_POINT('Ctrl Pts',(16.3630806516067,1.06533625268552,-3.89009220790064));
#3048=CARTESIAN_POINT('Ctrl Pts',(16.1735210485849,3.69491616187612,-4.09797815314966));
#3049=CARTESIAN_POINT('Ctrl Pts',(14.5037905184092,8.85872198697056,-4.51375004364771));
#3050=CARTESIAN_POINT('Ctrl Pts',(8.68935879845342,14.5609114893708,-5.13740787939481));
#3051=CARTESIAN_POINT('Ctrl Pts',(0.895364230319546,16.9168872507586,-5.76106571514188));
#3052=CARTESIAN_POINT('Ctrl Pts',(-7.1033443901576,15.3908915347172,-6.38472355088898));
#3053=CARTESIAN_POINT('Ctrl Pts',(-13.4824831692206,10.3301499501972,-7.00838138663605));
#3054=CARTESIAN_POINT('Ctrl Pts',(-16.7883134769569,2.88861908205211,-7.63203922238313));
#3055=CARTESIAN_POINT('Ctrl Pts',(-16.2670224162036,-5.23749104291533,-8.25569705813022));
#3056=CARTESIAN_POINT('Ctrl Pts',(-12.0375507589081,-12.1956832501526,-8.8793548938773));
#3057=CARTESIAN_POINT('Ctrl Pts',(-5.06399209571533,-16.3998117086694,-9.50301272962438));
#3058=CARTESIAN_POINT('Ctrl Pts',(3.06394113531283,-16.8914884917385,-10.1266705653715));
#3059=CARTESIAN_POINT('Ctrl Pts',(10.4934252829866,-13.5586405012424,-10.7503284011185));
#3060=CARTESIAN_POINT('Ctrl Pts',(15.5308353277014,-7.16101635128944,-11.3739862368656));
#3061=CARTESIAN_POINT('Ctrl Pts',(17.027850821774,0.842984966077037,-11.9976440726127));
#3062=CARTESIAN_POINT('Ctrl Pts',(14.6432118904146,8.62877942867991,-12.6213019083598));
#3063=CARTESIAN_POINT('Ctrl Pts',(8.92051948730734,14.421523632928,-13.2449597441069));
#3064=CARTESIAN_POINT('Ctrl Pts',(1.16431317354224,16.9007089617021,-13.8686175798539));
#3065=CARTESIAN_POINT('Ctrl Pts',(-6.85730888804943,15.5011823748503,-14.4922754156011));
#3066=CARTESIAN_POINT('Ctrl Pts',(-13.3157448680357,10.5419787879805,-15.1159332513481));
#3067=CARTESIAN_POINT('Ctrl Pts',(-16.7387353282106,3.15359386360767,-15.7395910870952));
#3068=CARTESIAN_POINT('Ctrl Pts',(-16.3459783915495,-4.97972264443414,-16.3632489228423));
#3069=CARTESIAN_POINT('Ctrl Pts',(-12.2270065736269,-12.0039070560578,-16.9869067585894));
#3070=CARTESIAN_POINT('Ctrl Pts',(-5.32077707764368,-16.3177324580948,-17.6105645943364));
#3071=CARTESIAN_POINT('Ctrl Pts',(2.7983720885221,-16.9378230028265,-18.2342224300835));
#3072=CARTESIAN_POINT('Ctrl Pts',(10.2796068110324,-13.7228233927453,-18.8578802658306));
#3073=CARTESIAN_POINT('Ctrl Pts',(15.4175113929005,-7.40562211701672,-19.4815381015777));
#3074=CARTESIAN_POINT('Ctrl Pts',(17.0408536197484,0.573717172665777,-20.1051959373248));
#3075=CARTESIAN_POINT('Ctrl Pts',(14.7795778196359,8.39623129455181,-20.7288537730718));
#3076=CARTESIAN_POINT('Ctrl Pts',(9.14916244558952,14.2787068105951,-21.3525116088189));
#3077=CARTESIAN_POINT('Ctrl Pts',(1.43311202547572,16.8801797468115,-21.976169444566));
#3078=CARTESIAN_POINT('Ctrl Pts',(-6.60962933188537,15.6076206617736,-22.5998272803131));
#3079=CARTESIAN_POINT('Ctrl Pts',(-13.1456454353415,10.7511209169511,-23.2234851160602));
#3080=CARTESIAN_POINT('Ctrl Pts',(-16.684991662715,3.41776411128511,-23.8471429518073));
#3081=CARTESIAN_POINT('Ctrl Pts',(-16.420842023992,-4.72074454910315,-24.4708007875543));
#3082=CARTESIAN_POINT('Ctrl Pts',(-12.4134112958351,-11.8091570255976,-25.0944586233014));
#3083=CARTESIAN_POINT('Ctrl Pts',(-5.57623096983309,-16.2316065631712,-25.7181164590485));
#3084=CARTESIAN_POINT('Ctrl Pts',(2.5321035702892,-16.9799523480526,-26.3417742947956));
#3085=CARTESIAN_POINT('Ctrl Pts',(10.0632189593788,-13.8836084292866,-26.9654321305427));
#3086=CARTESIAN_POINT('Ctrl Pts',(15.3003379754533,-7.64840186204502,-27.5890899662898));
#3087=CARTESIAN_POINT('Ctrl Pts',(17.0495928316745,0.304269182372083,-28.2127478020368));
#3088=CARTESIAN_POINT('Ctrl Pts',(14.9122629677195,8.16157350292408,-28.8364056377839));
#3089=CARTESIAN_POINT('Ctrl Pts',(9.37549498538173,14.1322598951962,-29.460063473531));
#3090=CARTESIAN_POINT('Ctrl Pts',(1.70160248159723,16.8554732155578,-30.0837213092781));
#3091=CARTESIAN_POINT('Ctrl Pts',(-6.36039930201232,15.7099908884359,-30.7073791450252));
#3092=CARTESIAN_POINT('Ctrl Pts',(-12.9720538299987,10.9578337446849,-31.3310369807723));
#3093=CARTESIAN_POINT('Ctrl Pts',(-16.6275136103583,3.68045817780052,-31.9546948165193));
#3094=CARTESIAN_POINT('Ctrl Pts',(-16.5357299129787,-1.74581737690322,-32.3704667070174));
#3095=CARTESIAN_POINT('Ctrl Pts',(-15.8638455287296,-4.29516919964537,-32.5783526522664));
#3096=CARTESIAN_POINT('Ctrl Pts',(16.6696333350301,1.0874348414266,-3.79400440175583));
#3097=CARTESIAN_POINT('Ctrl Pts',(16.4765242110387,3.76625387583184,-4.00189034700485));
#3098=CARTESIAN_POINT('Ctrl Pts',(14.7755049710365,9.02683682843852,-4.41766223750291));
#3099=CARTESIAN_POINT('Ctrl Pts',(8.85214825090461,14.8358323087842,-5.04132007325));
#3100=CARTESIAN_POINT('Ctrl Pts',(0.912137576578157,17.2359549556134,-5.66497790899707));
#3101=CARTESIAN_POINT('Ctrl Pts',(-7.23641961711265,15.6813662452445,-6.28863574474417));
#3102=CARTESIAN_POINT('Ctrl Pts',(-13.7350669317631,10.5258179861036,-6.91229358049124));
#3103=CARTESIAN_POINT('Ctrl Pts',(-17.102829131948,2.9448748111614,-7.53595141623833));
#3104=CARTESIAN_POINT('Ctrl Pts',(-16.571772202415,-5.33347097787273,-8.15960925198541));
#3105=CARTESIAN_POINT('Ctrl Pts',(-12.2630646992575,-12.4220196673038,-8.78326708773249));
#3106=CARTESIAN_POINT('Ctrl Pts',(-5.15886197602708,-16.7049089996396,-9.40692492347957));
#3107=CARTESIAN_POINT('Ctrl Pts',(3.12134164433552,-17.2057970236161,-10.0305827592267));
#3108=CARTESIAN_POINT('Ctrl Pts',(10.6900112734318,-13.810510738945,-10.6542405949737));
#3109=CARTESIAN_POINT('Ctrl Pts',(15.8217931994516,-7.29303219546191,-11.2778984307208));
#3110=CARTESIAN_POINT('Ctrl Pts',(17.3468540888982,0.860917740593161,-11.9015562664679));
#3111=CARTESIAN_POINT('Ctrl Pts',(14.9175408409418,8.79257287779116,-12.525214102215));
#3112=CARTESIAN_POINT('Ctrl Pts',(9.08763833824513,14.6938395480803,-13.1488719379621));
#3113=CARTESIAN_POINT('Ctrl Pts',(1.18612565662021,17.2194704449408,-13.7725297737091));
#3114=CARTESIAN_POINT('Ctrl Pts',(-6.98577512643537,15.7937248389646,-14.3961876094562));
#3115=CARTESIAN_POINT('Ctrl Pts',(-13.5652047774467,10.7416145095175,-15.0198454452033));
#3116=CARTESIAN_POINT('Ctrl Pts',(-17.0523222465803,3.21481405895506,-15.6435032809504));
#3117=CARTESIAN_POINT('Ctrl Pts',(-16.6522073204896,-5.07087367730437,-16.2671611166975));
#3118=CARTESIAN_POINT('Ctrl Pts',(-12.456069835401,-12.2266506077168,-16.8908189524446));
#3119=CARTESIAN_POINT('Ctrl Pts',(-5.42045761230415,-16.6212921041545,-17.5144767881916));
#3120=CARTESIAN_POINT('Ctrl Pts',(2.85079736811776,-17.2529995529741,-18.1381346239387));
#3121=CARTESIAN_POINT('Ctrl Pts',(10.4721870841928,-13.9777694774291,-18.7617924596858));
#3122=CARTESIAN_POINT('Ctrl Pts',(15.7063462296846,-7.54222045068192,-19.3854502954329));
#3123=CARTESIAN_POINT('Ctrl Pts',(17.3601004844697,0.586605426181748,-20.0091081311799));
#3124=CARTESIAN_POINT('Ctrl Pts',(15.0564614773432,8.55566814031102,-20.632765966927));
#3125=CARTESIAN_POINT('Ctrl Pts',(9.3205647409745,14.5483471652413,-21.2564238026741));
#3126=CARTESIAN_POINT('Ctrl Pts',(1.45996024157746,17.1985566319763,-21.8800816384212));
#3127=CARTESIAN_POINT('Ctrl Pts',(-6.73345549033172,15.9021571622264,-22.5037394741683));
#3128=CARTESIAN_POINT('Ctrl Pts',(-13.3919186670209,10.9546747509661,-23.1273973099154));
#3129=CARTESIAN_POINT('Ctrl Pts',(-16.9975717359811,3.48393332516957,-23.7510551456625));
#3130=CARTESIAN_POINT('Ctrl Pts',(-16.7284734640404,-4.80704383027929,-24.3747129814095));
#3131=CARTESIAN_POINT('Ctrl Pts',(-12.6459667013266,-12.0282520954249,-24.9983708171566));
#3132=CARTESIAN_POINT('Ctrl Pts',(-5.68069723194534,-16.5335526980363,-25.6220286529037));
#3133=CARTESIAN_POINT('Ctrl Pts',(2.57954052376534,-17.2959181802118,-26.2456864886508));
#3134=CARTESIAN_POINT('Ctrl Pts',(10.2517453714354,-14.1415666489748,-26.8693443243978));
#3135=CARTESIAN_POINT('Ctrl Pts',(15.5869776744401,-7.78954857290123,-27.493002160145));
#3136=CARTESIAN_POINT('Ctrl Pts',(17.3690033918727,0.312109727262357,-28.116659995892));
#3137=CARTESIAN_POINT('Ctrl Pts',(15.1916324305977,8.3166138444591,-28.7403178316391));
#3138=CARTESIAN_POINT('Ctrl Pts',(9.55113733106951,14.3991574481579,-29.3639756673862));
#3139=CARTESIAN_POINT('Ctrl Pts',(1.7334808769395,17.1733856899836,-29.9876335031332));
#3140=CARTESIAN_POINT('Ctrl Pts',(-6.47955678829196,16.0064483708673,-30.6112913388804));
#3141=CARTESIAN_POINT('Ctrl Pts',(-13.2150740317792,11.1652537155238,-31.2349491746274));
#3142=CARTESIAN_POINT('Ctrl Pts',(-16.9390188689122,3.75156245039825,-31.8586070103745));
#3143=CARTESIAN_POINT('Ctrl Pts',(-16.8455108170428,-1.77640785526995,-32.2743789008726));
#3144=CARTESIAN_POINT('Ctrl Pts',(-16.1610453360146,-4.37349652494245,-32.4822648461216));
#3145=CARTESIAN_POINT('Ctrl Pts',(17.3234631418095,1.13456773827592,-3.37041893754255));
#3146=CARTESIAN_POINT('Ctrl Pts',(17.1227866814387,3.91836122605775,-3.57830488279158));
#3147=CARTESIAN_POINT('Ctrl Pts',(15.355020026576,9.38542158522387,-3.99407677328963));
#3148=CARTESIAN_POINT('Ctrl Pts',(9.1993521123772,15.4221788805323,-4.61773460903672));
#3149=CARTESIAN_POINT('Ctrl Pts',(0.947911123498712,17.9164767192535,-5.2413924447838));
#3150=CARTESIAN_POINT('Ctrl Pts',(-7.52024543052842,16.3008955233904,-5.86505028053089));
#3151=CARTESIAN_POINT('Ctrl Pts',(-14.2737844960199,10.9431453218529,-6.48870811627796));
#3152=CARTESIAN_POINT('Ctrl Pts',(-17.7736362740373,3.06485782431,-7.11236595202506));
#3153=CARTESIAN_POINT('Ctrl Pts',(-17.2217506361323,-5.53817917226556,-7.73602378777213));
#3154=CARTESIAN_POINT('Ctrl Pts',(-12.7440467387757,-12.9047561052461,-8.35968162351922));
#3155=CARTESIAN_POINT('Ctrl Pts',(-5.36120297071459,-17.3556284545935,-8.98333945926628));
#3156=CARTESIAN_POINT('Ctrl Pts',(3.24376696929101,-17.8761625783385,-9.60699729501339));
#3157=CARTESIAN_POINT('Ctrl Pts',(11.1092950472889,-14.3477061951327,-10.2306551307604));
#3158=CARTESIAN_POINT('Ctrl Pts',(16.4423558127054,-7.57459907443325,-10.8543129665075));
#3159=CARTESIAN_POINT('Ctrl Pts',(18.0272326572306,0.899165239183062,-11.4779708022546));
#3160=CARTESIAN_POINT('Ctrl Pts',(15.5026368516759,9.14191585726393,-12.1016286380017));
#3161=CARTESIAN_POINT('Ctrl Pts',(9.44407382446855,15.2746421046755,-12.7252864737488));
#3162=CARTESIAN_POINT('Ctrl Pts',(1.2326478950814,17.8993333305697,-13.3489443094959));
#3163=CARTESIAN_POINT('Ctrl Pts',(-7.25977130294605,16.4176671109749,-13.972602145243));
#3164=CARTESIAN_POINT('Ctrl Pts',(-14.0972594418726,11.1674028337855,-14.59625998099));
#3165=CARTESIAN_POINT('Ctrl Pts',(-17.7211486845723,3.3453861039279,-15.2199178167371));
#3166=CARTESIAN_POINT('Ctrl Pts',(-17.3053404448298,-5.26528300075586,-15.8435756524842));
#3167=CARTESIAN_POINT('Ctrl Pts',(-12.9446219926202,-12.7017239207483,-16.4672334882313));
#3168=CARTESIAN_POINT('Ctrl Pts',(-5.63305888176656,-17.2687321116872,-17.0908913239784));
#3169=CARTESIAN_POINT('Ctrl Pts',(2.96261138508595,-17.9252163994645,-17.7145491597254));
#3170=CARTESIAN_POINT('Ctrl Pts',(10.8829273624957,-14.5215252009949,-18.3382069954725));
#3171=CARTESIAN_POINT('Ctrl Pts',(16.3223807761958,-7.83356097409568,-18.9618648312196));
#3172=CARTESIAN_POINT('Ctrl Pts',(18.0409986050901,0.614093832664967,-19.5855226669667));
#3173=CARTESIAN_POINT('Ctrl Pts',(15.6470062343711,8.89571924387095,-20.2091805027138));
#3174=CARTESIAN_POINT('Ctrl Pts',(9.68613607056341,15.123443214613,-20.8328383384609));
#3175=CARTESIAN_POINT('Ctrl Pts',(1.5172228239002,17.8775992375686,-21.4564961742079));
#3176=CARTESIAN_POINT('Ctrl Pts',(-6.99755518201074,16.5303523665874,-22.080154009955));
#3177=CARTESIAN_POINT('Ctrl Pts',(-13.9171767014546,11.3888197300338,-22.7038118457021));
#3178=CARTESIAN_POINT('Ctrl Pts',(-17.6642507478618,3.6250607647466,-23.3274696814492));
#3179=CARTESIAN_POINT('Ctrl Pts',(-17.3845979017158,-4.99110520504177,-23.9511275171962));
#3180=CARTESIAN_POINT('Ctrl Pts',(-13.1419669932074,-12.4955438402228,-24.5747853529434));
#3181=CARTESIAN_POINT('Ctrl Pts',(-5.90350562984303,-17.1775513463228,-25.1984431886904));
#3182=CARTESIAN_POINT('Ctrl Pts',(2.68071531328379,-17.9698184689153,-25.8221010244375));
#3183=CARTESIAN_POINT('Ctrl Pts',(10.6538394561022,-14.6917466506676,-26.4457588601846));
#3184=CARTESIAN_POINT('Ctrl Pts',(16.1983303974353,-8.09059016295587,-27.0694166959317));
#3185=CARTESIAN_POINT('Ctrl Pts',(18.0502505974061,0.328832588923503,-27.6930745316787));
#3186=CARTESIAN_POINT('Ctrl Pts',(15.7874790780734,8.64728727552668,-28.3167323674258));
#3187=CARTESIAN_POINT('Ctrl Pts',(9.92575174914754,14.9684049839193,-28.9403902031729));
#3188=CARTESIAN_POINT('Ctrl Pts',(1.80147236913891,17.8514349329074,-29.56404803892));
#3189=CARTESIAN_POINT('Ctrl Pts',(-6.73369984853312,16.6387464986349,-30.1877058746671));
#3190=CARTESIAN_POINT('Ctrl Pts',(-13.733392210972,11.6076326127833,-30.8113637104142));
#3191=CARTESIAN_POINT('Ctrl Pts',(-17.6034091469439,3.90324068170611,-31.4350215461612));
#3192=CARTESIAN_POINT('Ctrl Pts',(-17.5062144144398,-1.84169631540561,-31.8507934366593));
#3193=CARTESIAN_POINT('Ctrl Pts',(-16.7949268939967,-4.54055668371394,-32.0586793819083));
#3194=CARTESIAN_POINT('Ctrl Pts',(17.6073102544279,1.15502954124253,-2.62244974595916));
#3195=CARTESIAN_POINT('Ctrl Pts',(17.4033082230493,3.98495550962301,-2.83033569120818));
#3196=CARTESIAN_POINT('Ctrl Pts',(15.6067311069048,9.54082530809257,-3.24610758170624));
#3197=CARTESIAN_POINT('Ctrl Pts',(9.35009672318956,15.6769448838043,-3.86976541745333));
#3198=CARTESIAN_POINT('Ctrl Pts',(0.963459211293743,18.2119198441546,-4.4934232532004));
#3199=CARTESIAN_POINT('Ctrl Pts',(-7.64350267406981,16.5699596666549,-5.1170810889475));
#3200=CARTESIAN_POINT('Ctrl Pts',(-14.5077178603559,11.1243512340208,-5.74073892469457));
#3201=CARTESIAN_POINT('Ctrl Pts',(-18.0649340697649,3.11696866808483,-6.36439676044166));
#3202=CARTESIAN_POINT('Ctrl Pts',(-17.504001213106,-5.62707735936723,-6.98805459618874));
#3203=CARTESIAN_POINT('Ctrl Pts',(-12.9529122762645,-13.114381021032,-7.61171243193582));
#3204=CARTESIAN_POINT('Ctrl Pts',(-5.44906880601018,-17.6382026338489,-8.2353702676829));
#3205=CARTESIAN_POINT('Ctrl Pts',(3.29692973961867,-18.1672664992835,-8.85902810342998));
#3206=CARTESIAN_POINT('Ctrl Pts',(11.2913679355684,-14.5809821125312,-9.48268593917707));
#3207=CARTESIAN_POINT('Ctrl Pts',(16.7118334212277,-7.69686860590821,-10.1063437749241));
#3208=CARTESIAN_POINT('Ctrl Pts',(18.3226852163784,0.915774051623034,-10.7300016106712));
#3209=CARTESIAN_POINT('Ctrl Pts',(15.756713201703,9.29361712811276,-11.3536594464183));
#3210=CARTESIAN_POINT('Ctrl Pts',(9.59885497029819,15.5268540249028,-11.9773172821654));
#3211=CARTESIAN_POINT('Ctrl Pts',(1.2528500495882,18.194561951735,-12.6009751179125));
#3212=CARTESIAN_POINT('Ctrl Pts',(-7.37875339872595,16.6886123466445,-13.2246329536596));
#3213=CARTESIAN_POINT('Ctrl Pts',(-14.3283027370545,11.3523002604101,-13.8482907894066));
#3214=CARTESIAN_POINT('Ctrl Pts',(-18.0115847509467,3.40208665942611,-14.4719486251537));
#3215=CARTESIAN_POINT('Ctrl Pts',(-17.5889617325613,-5.34970472170982,-15.0956064609008));
#3216=CARTESIAN_POINT('Ctrl Pts',(-13.156774441676,-12.9080232185378,-15.7192642966479));
#3217=CARTESIAN_POINT('Ctrl Pts',(-5.72538040638229,-17.5498811786793,-16.342922132395));
#3218=CARTESIAN_POINT('Ctrl Pts',(3.01116631868079,-18.2171247417966,-16.966579968142));
#3219=CARTESIAN_POINT('Ctrl Pts',(11.0612902142148,-14.7576496489127,-17.5902378038891));
#3220=CARTESIAN_POINT('Ctrl Pts',(16.5898921070851,-7.96007480636197,-18.2138956396362));
#3221=CARTESIAN_POINT('Ctrl Pts',(18.3366767670019,0.626030599050727,-18.8375534753833));
#3222=CARTESIAN_POINT('Ctrl Pts',(15.9034486934096,9.04338551235195,-19.4612113111304));
#3223=CARTESIAN_POINT('Ctrl Pts',(9.84488442858898,15.3731771158861,-20.0848691468775));
#3224=CARTESIAN_POINT('Ctrl Pts',(1.54208894546457,18.1724716436132,-20.7085269826245));
#3225=CARTESIAN_POINT('Ctrl Pts',(-7.11223975780508,16.8031444373607,-21.3321848183716));
#3226=CARTESIAN_POINT('Ctrl Pts',(-14.1452685760552,11.5773459949155,-21.9558426541187));
#3227=CARTESIAN_POINT('Ctrl Pts',(-17.9537543047262,3.6863450023865,-22.5795004898658));
#3228=CARTESIAN_POINT('Ctrl Pts',(-17.6695181503549,-5.07103341829011,-23.2031583256129));
#3229=CARTESIAN_POINT('Ctrl Pts',(-13.3573537922706,-12.6984638900239,-23.8268161613599));
#3230=CARTESIAN_POINT('Ctrl Pts',(-6.00025953635054,-17.4572062619958,-24.4504739971071));
#3231=CARTESIAN_POINT('Ctrl Pts',(2.72465011826517,-18.2624573348399,-25.0741318328541));
#3232=CARTESIAN_POINT('Ctrl Pts',(10.8284478697922,-14.9306618524919,-25.6977896686012));
#3233=CARTESIAN_POINT('Ctrl Pts',(16.4638083584607,-8.22131456878207,-26.3214475043483));
#3234=CARTESIAN_POINT('Ctrl Pts',(18.3460809590278,0.336090206625841,-26.9451053400953));
#3235=CARTESIAN_POINT('Ctrl Pts',(16.0462226290453,8.79088992405792,-27.5687631758424));
#3236=CARTESIAN_POINT('Ctrl Pts',(10.0884295607389,15.2155817044453,-28.1924210115895));
#3237=CARTESIAN_POINT('Ctrl Pts',(1.83099237982043,18.1459114688919,-28.8160788473366));
#3238=CARTESIAN_POINT('Ctrl Pts',(-6.8440503973579,16.9132481187748,-29.4397366830837));
#3239=CARTESIAN_POINT('Ctrl Pts',(-13.9584916980665,11.7998821251936,-30.0633945188308));
#3240=CARTESIAN_POINT('Ctrl Pts',(-17.8918733365585,3.96879368584532,-30.6870523545778));
#3241=CARTESIAN_POINT('Ctrl Pts',(-17.7931887119758,-1.86949715109242,-31.1028242450759));
#3242=CARTESIAN_POINT('Ctrl Pts',(-17.0701138740176,-4.61308250497382,-31.3107101903249));
#3243=CARTESIAN_POINT('Ctrl Pts',(17.6073102544279,1.15502954124253,-2.19309206170531));
#3244=CARTESIAN_POINT('Ctrl Pts',(17.403336759878,3.98455964536647,-2.40097800695434));
#3245=CARTESIAN_POINT('Ctrl Pts',(15.6066418640909,9.54101525368936,-2.8167498974524));
#3246=CARTESIAN_POINT('Ctrl Pts',(9.35008752532117,15.6767926073532,-3.44040773319948));
#3247=CARTESIAN_POINT('Ctrl Pts',(0.963446684008447,18.2119140228058,-4.06406556894657));
#3248=CARTESIAN_POINT('Ctrl Pts',(-7.64347442785928,16.5698833690835,-4.68772340469365));
#3249=CARTESIAN_POINT('Ctrl Pts',(-14.5076754930778,11.1243288862008,-5.31138124044074));
#3250=CARTESIAN_POINT('Ctrl Pts',(-18.0648772887609,3.1169526742851,-5.93503907618781));
#3251=CARTESIAN_POINT('Ctrl Pts',(-17.5039478626359,-5.62705740415331,-6.5586969119349));
#3252=CARTESIAN_POINT('Ctrl Pts',(-12.9528721044779,-13.1143424460894,-7.18235474768197));
#3253=CARTESIAN_POINT('Ctrl Pts',(-5.44905215916513,-17.6381479381382,-7.80601258342906));
#3254=CARTESIAN_POINT('Ctrl Pts',(3.29691965219643,-18.1672112513809,-8.42967041917614));
#3255=CARTESIAN_POINT('Ctrl Pts',(11.2913331250409,-14.5809373797949,-9.05332825492322));
#3256=CARTESIAN_POINT('Ctrl Pts',(16.7117819649943,-7.69684533760467,-9.67698609067029));
#3257=CARTESIAN_POINT('Ctrl Pts',(18.3226287744081,0.915770921662097,-10.3006439264174));
#3258=CARTESIAN_POINT('Ctrl Pts',(15.756664674909,9.29358813096582,-10.9243017621645));
#3259=CARTESIAN_POINT('Ctrl Pts',(9.59882540383787,15.526805860582,-11.5479595979116));
#3260=CARTESIAN_POINT('Ctrl Pts',(1.25284619176297,18.1945055554843,-12.1716174336586));
#3261=CARTESIAN_POINT('Ctrl Pts',(-7.37873067260577,16.6885605962996,-12.7952752694057));
#3262=CARTESIAN_POINT('Ctrl Pts',(-14.3282586055878,11.3522649421976,-13.4189331051528));
#3263=CARTESIAN_POINT('Ctrl Pts',(-18.0115292753029,3.40207582974606,-14.0425909408999));
#3264=CARTESIAN_POINT('Ctrl Pts',(-17.5889075584265,-5.34968859674602,-14.666248776647));
#3265=CARTESIAN_POINT('Ctrl Pts',(-13.1567339187832,-12.9079838134619,-15.289906612394));
#3266=CARTESIAN_POINT('Ctrl Pts',(-5.72536277216978,-17.5498274769067,-15.9135644481411));
#3267=CARTESIAN_POINT('Ctrl Pts',(3.01115704426366,-18.2170689847493,-16.5372222838882));
#3268=CARTESIAN_POINT('Ctrl Pts',(11.0612561454072,-14.7576045472257,-17.1608801196353));
#3269=CARTESIAN_POINT('Ctrl Pts',(16.5898410101231,-7.96005064098739,-17.7845379553824));
#3270=CARTESIAN_POINT('Ctrl Pts',(18.3366202900026,0.626028318721876,-18.4081957911294));
#3271=CARTESIAN_POINT('Ctrl Pts',(15.9033997106308,9.04335730745156,-19.0318536268765));
#3272=CARTESIAN_POINT('Ctrl Pts',(9.84485410648131,15.3731294133466,-19.6555114626236));
#3273=CARTESIAN_POINT('Ctrl Pts',(1.54208419546138,18.1724153229935,-20.2791692983707));
#3274=CARTESIAN_POINT('Ctrl Pts',(-7.11221785133996,16.8030923266449,-20.9028271341178));
#3275=CARTESIAN_POINT('Ctrl Pts',(-14.1452250100615,11.5773099951715,-21.5264849698648));
#3276=CARTESIAN_POINT('Ctrl Pts',(-17.9536990040515,3.68633327550942,-22.150142805612));
#3277=CARTESIAN_POINT('Ctrl Pts',(-17.6694637343235,-5.07101810854882,-22.773800641359));
#3278=CARTESIAN_POINT('Ctrl Pts',(-13.3573126390554,-12.6984252174137,-23.3974584771061));
#3279=CARTESIAN_POINT('Ctrl Pts',(-6.00024108092139,-17.457152669201,-24.0211163128532));
#3280=CARTESIAN_POINT('Ctrl Pts',(2.7246417778946,-18.2624017963393,-24.6447741486002));
#3281=CARTESIAN_POINT('Ctrl Pts',(10.8284144134329,-14.9306154907593,-25.2684319843474));
#3282=CARTESIAN_POINT('Ctrl Pts',(16.4637578624267,-8.22129107518303,-25.8920898200944));
#3283=CARTESIAN_POINT('Ctrl Pts',(18.3460240214293,0.336091816938058,-26.5157476558415));
#3284=CARTESIAN_POINT('Ctrl Pts',(16.0461740829023,8.79085641053747,-27.1394054915886));
#3285=CARTESIAN_POINT('Ctrl Pts',(10.0883967091026,15.2155468449945,-27.7630633273357));
#3286=CARTESIAN_POINT('Ctrl Pts',(1.83099035328931,18.1458301358667,-28.3867211630827));
#3287=CARTESIAN_POINT('Ctrl Pts',(-6.84403666014941,16.913246666163,-29.0103789988299));
#3288=CARTESIAN_POINT('Ctrl Pts',(-13.9584337011442,11.7997410256707,-29.6340368345769));
#3289=CARTESIAN_POINT('Ctrl Pts',(-17.8918503875097,3.96900229301378,-30.257694670324));
#3290=CARTESIAN_POINT('Ctrl Pts',(-17.7930875646361,-1.86988093759019,-30.6734665608221));
#3291=CARTESIAN_POINT('Ctrl Pts',(-17.0701138740176,-4.61308250497382,-30.8813525060711));
#3292=CARTESIAN_POINT('',(-17.651792157255,0.0922650986754034,-30.5328672715959));
#3293=CARTESIAN_POINT('',(-17.6496101147284,0.0929869457531117,-30.6206988216773));
#3294=CARTESIAN_POINT('Ctrl Pts',(-17.651792157255,0.0922650986754349,-30.5328672715959));
#3295=CARTESIAN_POINT('Ctrl Pts',(-17.6517827556777,0.0930687496919813,
-30.5622915540048));
#3296=CARTESIAN_POINT('Ctrl Pts',(-17.6510452329494,0.0933049532296782,
-30.5916053858253));
#3297=CARTESIAN_POINT('Ctrl Pts',(-17.6496101147284,0.0929869457530616,
-30.6206988216773));
#3298=CARTESIAN_POINT('',(17.6073102544279,1.15502954124254,-2.19309206170532));
#3299=CARTESIAN_POINT('Ctrl Pts',(17.6073102544279,1.15502954124253,-2.19309206170531));
#3300=CARTESIAN_POINT('Ctrl Pts',(17.403336759878,3.98455964536647,-2.40097800695434));
#3301=CARTESIAN_POINT('Ctrl Pts',(15.6066418640909,9.54101525368936,-2.8167498974524));
#3302=CARTESIAN_POINT('Ctrl Pts',(9.35008752532117,15.6767926073532,-3.44040773319948));
#3303=CARTESIAN_POINT('Ctrl Pts',(0.963446684008447,18.2119140228058,-4.06406556894657));
#3304=CARTESIAN_POINT('Ctrl Pts',(-7.64347442785928,16.5698833690835,-4.68772340469365));
#3305=CARTESIAN_POINT('Ctrl Pts',(-14.5076754930778,11.1243288862008,-5.31138124044074));
#3306=CARTESIAN_POINT('Ctrl Pts',(-18.0648772887609,3.1169526742851,-5.93503907618781));
#3307=CARTESIAN_POINT('Ctrl Pts',(-17.5039478626359,-5.62705740415331,-6.5586969119349));
#3308=CARTESIAN_POINT('Ctrl Pts',(-12.9528721044779,-13.1143424460894,-7.18235474768197));
#3309=CARTESIAN_POINT('Ctrl Pts',(-5.44905215916513,-17.6381479381382,-7.80601258342906));
#3310=CARTESIAN_POINT('Ctrl Pts',(3.29691965219643,-18.1672112513809,-8.42967041917614));
#3311=CARTESIAN_POINT('Ctrl Pts',(11.2913331250409,-14.5809373797949,-9.05332825492322));
#3312=CARTESIAN_POINT('Ctrl Pts',(16.7117819649943,-7.69684533760467,-9.67698609067029));
#3313=CARTESIAN_POINT('Ctrl Pts',(18.3226287744081,0.915770921662097,-10.3006439264174));
#3314=CARTESIAN_POINT('Ctrl Pts',(15.756664674909,9.29358813096582,-10.9243017621645));
#3315=CARTESIAN_POINT('Ctrl Pts',(9.59882540383787,15.526805860582,-11.5479595979116));
#3316=CARTESIAN_POINT('Ctrl Pts',(1.25284619176297,18.1945055554843,-12.1716174336586));
#3317=CARTESIAN_POINT('Ctrl Pts',(-7.37873067260577,16.6885605962996,-12.7952752694057));
#3318=CARTESIAN_POINT('Ctrl Pts',(-14.3282586055878,11.3522649421976,-13.4189331051528));
#3319=CARTESIAN_POINT('Ctrl Pts',(-18.0115292753029,3.40207582974606,-14.0425909408999));
#3320=CARTESIAN_POINT('Ctrl Pts',(-17.5889075584265,-5.34968859674602,-14.666248776647));
#3321=CARTESIAN_POINT('Ctrl Pts',(-13.1567339187832,-12.9079838134619,-15.289906612394));
#3322=CARTESIAN_POINT('Ctrl Pts',(-5.72536277216978,-17.5498274769067,-15.9135644481411));
#3323=CARTESIAN_POINT('Ctrl Pts',(3.01115704426366,-18.2170689847493,-16.5372222838882));
#3324=CARTESIAN_POINT('Ctrl Pts',(11.0612561454072,-14.7576045472257,-17.1608801196353));
#3325=CARTESIAN_POINT('Ctrl Pts',(16.5898410101231,-7.96005064098739,-17.7845379553824));
#3326=CARTESIAN_POINT('Ctrl Pts',(18.3366202900026,0.626028318721876,-18.4081957911294));
#3327=CARTESIAN_POINT('Ctrl Pts',(15.9033997106308,9.04335730745156,-19.0318536268765));
#3328=CARTESIAN_POINT('Ctrl Pts',(9.84485410648131,15.3731294133466,-19.6555114626236));
#3329=CARTESIAN_POINT('Ctrl Pts',(1.54208419546138,18.1724153229935,-20.2791692983707));
#3330=CARTESIAN_POINT('Ctrl Pts',(-7.11221785133996,16.8030923266449,-20.9028271341178));
#3331=CARTESIAN_POINT('Ctrl Pts',(-14.1452250100615,11.5773099951715,-21.5264849698648));
#3332=CARTESIAN_POINT('Ctrl Pts',(-17.9536990040515,3.68633327550942,-22.150142805612));
#3333=CARTESIAN_POINT('Ctrl Pts',(-17.6694637343235,-5.07101810854882,-22.773800641359));
#3334=CARTESIAN_POINT('Ctrl Pts',(-13.3573126390554,-12.6984252174137,-23.3974584771061));
#3335=CARTESIAN_POINT('Ctrl Pts',(-6.00024108092139,-17.457152669201,-24.0211163128532));
#3336=CARTESIAN_POINT('Ctrl Pts',(2.7246417778946,-18.2624017963393,-24.6447741486002));
#3337=CARTESIAN_POINT('Ctrl Pts',(10.8284144134329,-14.9306154907593,-25.2684319843474));
#3338=CARTESIAN_POINT('Ctrl Pts',(16.4637578624267,-8.22129107518303,-25.8920898200944));
#3339=CARTESIAN_POINT('Ctrl Pts',(18.3460240214293,0.336091816938058,-26.5157476558415));
#3340=CARTESIAN_POINT('Ctrl Pts',(16.0461740829023,8.79085641053747,-27.1394054915886));
#3341=CARTESIAN_POINT('Ctrl Pts',(10.0883967091026,15.2155468449945,-27.7630633273357));
#3342=CARTESIAN_POINT('Ctrl Pts',(1.83099035328931,18.1458301358667,-28.3867211630827));
#3343=CARTESIAN_POINT('Ctrl Pts',(-6.84403666014941,16.913246666163,-29.0103789988299));
#3344=CARTESIAN_POINT('Ctrl Pts',(-13.9584337011442,11.7997410256707,-29.6340368345769));
#3345=CARTESIAN_POINT('Ctrl Pts',(-17.1592170119266,5.42754610071711,-30.141532925499));
#3346=CARTESIAN_POINT('Ctrl Pts',(-17.6358755955264,1.34447859774745,-30.441143071172));
#3347=CARTESIAN_POINT('Ctrl Pts',(-17.6499431585908,0.0927882295569657,
-30.5328672715959));
#3348=CARTESIAN_POINT('Ctrl Pts',(16.3565183503921,1.15308660767112,-3.89703083727845));
#3349=CARTESIAN_POINT('Ctrl Pts',(16.6748265193416,1.15407984937644,-3.79592910850608));
#3350=CARTESIAN_POINT('Ctrl Pts',(17.3401174451558,1.15615803030682,-3.3508750418781));
#3351=CARTESIAN_POINT('Ctrl Pts',(17.6072557092401,1.15578619470568,-2.60849126838181));
#3352=CARTESIAN_POINT('Ctrl Pts',(17.6073102544279,1.15502954124253,-2.19309206170531));
#3353=CARTESIAN_POINT('Ctrl Pts',(-17.6496101147293,0.0929869457533115,
-30.6206988216591));
#3354=CARTESIAN_POINT('Ctrl Pts',(-17.6430886601711,0.0915418583200995,
-30.7529050170013));
#3355=CARTESIAN_POINT('Ctrl Pts',(-17.6000351176393,0.0655062427111158,
-31.0069647949984));
#3356=CARTESIAN_POINT('Ctrl Pts',(-17.4513749214306,-0.0641626945524756,
-31.4023398439719));
#3357=CARTESIAN_POINT('Ctrl Pts',(-17.1605825203005,-0.377425870119917,
-31.8365908335511));
#3358=CARTESIAN_POINT('Ctrl Pts',(-16.9162130797045,-0.67613007084928,-32.0376298056668));
#3359=CARTESIAN_POINT('Ctrl Pts',(-16.7628269383646,-0.874817190528709,
-32.1378242808223));
#3360=CARTESIAN_POINT('Ctrl Pts',(17.6073407594236,1.15460630354722,-2.19306096640366));
#3361=CARTESIAN_POINT('Ctrl Pts',(17.4033976643395,3.98466329138198,-2.40098526163479));
#3362=CARTESIAN_POINT('Ctrl Pts',(15.6062426099901,9.54216621944043,-2.81683385209706));
#3363=CARTESIAN_POINT('Ctrl Pts',(9.34779086934921,15.6784575586203,-3.44060673779045));
#3364=CARTESIAN_POINT('Ctrl Pts',(0.959012042963581,18.2124100346056,-4.06437962348386));
#3365=CARTESIAN_POINT('Ctrl Pts',(-7.64911839707519,16.5675863997812,-4.68815250917726));
#3366=CARTESIAN_POINT('Ctrl Pts',(-14.5126096146324,11.1183862954958,-5.31192539487066));
#3367=CARTESIAN_POINT('Ctrl Pts',(-18.0667807264521,3.10779292692985,-5.93569828056406));
#3368=CARTESIAN_POINT('Ctrl Pts',(-17.5008961225556,-5.6376121474615,-6.55947116625745));
#3369=CARTESIAN_POINT('Ctrl Pts',(-12.9441176814885,-13.123430497986,-7.18324405195085));
#3370=CARTESIAN_POINT('Ctrl Pts',(-5.43552296923055,-17.642624673423,-7.80701693764425));
#3371=CARTESIAN_POINT('Ctrl Pts',(3.31258774538235,-18.1646104314017,-8.43078982333763));
#3372=CARTESIAN_POINT('Ctrl Pts',(11.3052952591574,-14.5703631473493,-9.05456270903105));
#3373=CARTESIAN_POINT('Ctrl Pts',(16.7199228910559,-7.67951587051772,-9.67833559472443));
#3374=CARTESIAN_POINT('Ctrl Pts',(18.3217136843818,0.93652917547969,-10.3021084804178));
#3375=CARTESIAN_POINT('Ctrl Pts',(15.7453910352088,9.31295647583837,-10.9258813661112));
#3376=CARTESIAN_POINT('Ctrl Pts',(9.57846450357517,15.5395915719385,-11.5496542518046));
#3377=CARTESIAN_POINT('Ctrl Pts',(1.227249473441,18.196502923817,-12.173427137498));
#3378=CARTESIAN_POINT('Ctrl Pts',(-7.40382942348253,16.677804076584,-12.7972000231914));
#3379=CARTESIAN_POINT('Ctrl Pts',(-14.3465272498623,11.3298216137167,-13.4209729088848));
#3380=CARTESIAN_POINT('Ctrl Pts',(-18.0176200410993,3.37211797510569,-14.0447457945782));
#3381=CARTESIAN_POINT('Ctrl Pts',(-17.5799459495943,-5.38061935747047,-14.6685186802716));
#3382=CARTESIAN_POINT('Ctrl Pts',(-13.1333128634511,-12.9324021724085,-15.292291565965));
#3383=CARTESIAN_POINT('Ctrl Pts',(-5.69173810902801,-17.5611098344041,-15.9160644516584));
#3384=CARTESIAN_POINT('Ctrl Pts',(3.04778970762611,-18.2112044476593,-16.5398373373518));
#3385=CARTESIAN_POINT('Ctrl Pts',(11.0922946847447,-14.7344373951567,-17.1636102230452));
#3386=CARTESIAN_POINT('Ctrl Pts',(16.607295041074,-7.92365619799791,-17.7873831087386));
#3387=CARTESIAN_POINT('Ctrl Pts',(18.3351412766526,0.667997709892837,-18.411155994432));
#3388=CARTESIAN_POINT('Ctrl Pts',(15.881812568519,9.0812698244327,-19.0349288801254));
#3389=CARTESIAN_POINT('Ctrl Pts',(9.80676992732399,15.3975841286372,-19.6587017658188));
#3390=CARTESIAN_POINT('Ctrl Pts',(1.49537577605331,18.1765581828121,-20.2824746515122));
#3391=CARTESIAN_POINT('Ctrl Pts',(-7.15702623562917,16.7844703473153,-20.9062475372056));
#3392=CARTESIAN_POINT('Ctrl Pts',(-14.1773285850288,11.5387744607532,-21.530020422899));
#3393=CARTESIAN_POINT('Ctrl Pts',(-17.9646101539039,3.63570760132378,-22.1537933085924));
#3394=CARTESIAN_POINT('Ctrl Pts',(-17.6552134854749,-5.12250262750729,-22.7775661942858));
#3395=CARTESIAN_POINT('Ctrl Pts',(-13.3196933035858,-12.738619140053,-23.4013390799792));
#3396=CARTESIAN_POINT('Ctrl Pts',(-5.94672975632725,-17.4758522054123,-24.0251119656726));
#3397=CARTESIAN_POINT('Ctrl Pts',(2.78233717576326,-18.2539122511404,-24.648884851366));
#3398=CARTESIAN_POINT('Ctrl Pts',(10.8769122000362,-14.8953760546592,-25.2726577370594));
#3399=CARTESIAN_POINT('Ctrl Pts',(16.4911054437385,-8.16611571115795,-25.8964306227528));
#3400=CARTESIAN_POINT('Ctrl Pts',(18.3446270835557,0.399289338736243,-26.5202035084462));
#3401=CARTESIAN_POINT('Ctrl Pts',(16.0148381096058,8.84762755621892,-27.1439763941396));
#3402=CARTESIAN_POINT('Ctrl Pts',(10.0329440582781,15.2522104440655,-27.767749279833));
#3403=CARTESIAN_POINT('Ctrl Pts',(1.76323461455339,18.1527619754813,-28.3915221655263));
#3404=CARTESIAN_POINT('Ctrl Pts',(-6.90879557003993,16.8873581111353,-29.0152950512198));
#3405=CARTESIAN_POINT('Ctrl Pts',(-14.004863397014,11.7455348213331,-29.6390679369131));
#3406=CARTESIAN_POINT('Ctrl Pts',(-17.9082125131774,3.89785011394517,-30.2628408226066));
#3407=CARTESIAN_POINT('Ctrl Pts',(-17.7859355313461,-1.94172636251833,-30.6786894130688));
#3408=CARTESIAN_POINT('Ctrl Pts',(-17.0516756419356,-4.68247037742154,-30.8866137083));
#3409=CARTESIAN_POINT('Ctrl Pts',(17.6073407594236,1.15460630354722,-1.86430456048081));
#3410=CARTESIAN_POINT('Ctrl Pts',(17.4033912321972,3.98475254828614,-2.07222885571194));
#3411=CARTESIAN_POINT('Ctrl Pts',(15.606262595841,9.54212322687255,-2.48807744617421));
#3412=CARTESIAN_POINT('Ctrl Pts',(9.34779288978745,15.6784918190503,-3.11185033186761));
#3413=CARTESIAN_POINT('Ctrl Pts',(0.959014851274586,18.2124111929434,-3.73562321756101));
#3414=CARTESIAN_POINT('Ctrl Pts',(-7.64912471236806,16.5676034958489,-4.35939610325441));
#3415=CARTESIAN_POINT('Ctrl Pts',(-14.5126190679531,11.1183912416646,-4.98316898894781));
#3416=CARTESIAN_POINT('Ctrl Pts',(-18.066793400667,3.10779650832471,-5.60694187464121));
#3417=CARTESIAN_POINT('Ctrl Pts',(-17.5009080244365,-5.63761661722381,-6.2307147603346));
#3418=CARTESIAN_POINT('Ctrl Pts',(-12.9441266403947,-13.123439107384,-6.85448764602801));
#3419=CARTESIAN_POINT('Ctrl Pts',(-5.43552667436007,-17.6426368842871,-7.47826053172139));
#3420=CARTESIAN_POINT('Ctrl Pts',(3.31259000699658,-18.16462275692,-8.10203341741479));
#3421=CARTESIAN_POINT('Ctrl Pts',(11.3053030367942,-14.5703731228102,-8.72580630310819));
#3422=CARTESIAN_POINT('Ctrl Pts',(16.7199343790518,-7.67952105060159,-9.34957918880158));
#3423=CARTESIAN_POINT('Ctrl Pts',(18.3217262787828,0.936529888034566,-9.97335207449498));
#3424=CARTESIAN_POINT('Ctrl Pts',(15.7454018561886,9.31296295993681,-10.5971249601884));
#3425=CARTESIAN_POINT('Ctrl Pts',(9.57847108733324,15.5396023285381,-11.2208978458818));
#3426=CARTESIAN_POINT('Ctrl Pts',(1.22725031671789,18.1965155100168,-11.8446707315752));
#3427=CARTESIAN_POINT('Ctrl Pts',(-7.40383451205828,16.677815617254,-12.4684436172686));
#3428=CARTESIAN_POINT('Ctrl Pts',(-14.3465371103424,11.3298294795449,-13.092216502962));
#3429=CARTESIAN_POINT('Ctrl Pts',(-18.017632424658,3.37212037115261,-13.7159893886554));
#3430=CARTESIAN_POINT('Ctrl Pts',(-17.5799580323768,-5.38062297700866,-14.3397622743488));
#3431=CARTESIAN_POINT('Ctrl Pts',(-13.1333218900247,-12.9324109824227,-14.9635351600421));
#3432=CARTESIAN_POINT('Ctrl Pts',(-5.69174202098684,-17.5611218256922,-15.5873080457356));
#3433=CARTESIAN_POINT('Ctrl Pts',(3.04779180238731,-18.211216885797,-16.2110809314289));
#3434=CARTESIAN_POINT('Ctrl Pts',(11.0923023085215,-14.734447443661,-16.8348538171224));
#3435=CARTESIAN_POINT('Ctrl Pts',(16.6073064553419,-7.92366156548048,-17.4586267028157));
#3436=CARTESIAN_POINT('Ctrl Pts',(18.3351538784606,0.66799824759458,-18.0823995885091));
#3437=CARTESIAN_POINT('Ctrl Pts',(15.8818234841752,9.0812761444024,-18.7061724742025));
#3438=CARTESIAN_POINT('Ctrl Pts',(9.80677666751544,15.3975947902572,-19.329945359896));
#3439=CARTESIAN_POINT('Ctrl Pts',(1.49537680391652,18.1765707535784,-19.9537182455893));
#3440=CARTESIAN_POINT('Ctrl Pts',(-7.15703115485588,16.7844819630266,-20.5774911312828));
#3441=CARTESIAN_POINT('Ctrl Pts',(-14.1773383288142,11.5387824675597,-21.2012640169761));
#3442=CARTESIAN_POINT('Ctrl Pts',(-17.9646225017672,3.63571018345593,-21.8250369026696));
#3443=CARTESIAN_POINT('Ctrl Pts',(-17.6552256185301,-5.12250607941155,-22.4488097883629));
#3444=CARTESIAN_POINT('Ctrl Pts',(-13.3197024612007,-12.7386277971546,-23.0725826740563));
#3445=CARTESIAN_POINT('Ctrl Pts',(-5.94673383758345,-17.4758641780813,-23.6963555597497));
#3446=CARTESIAN_POINT('Ctrl Pts',(2.78233907598826,-18.2539246375219,-24.3201284454431));
#3447=CARTESIAN_POINT('Ctrl Pts',(10.8769197003125,-14.8953863783719,-24.9439013311365));
#3448=CARTESIAN_POINT('Ctrl Pts',(16.491116728362,-8.16612091125444,-25.5676742168299));
#3449=CARTESIAN_POINT('Ctrl Pts',(18.3446397929223,0.399289013861867,-26.1914471025233));
#3450=CARTESIAN_POINT('Ctrl Pts',(16.0148489116377,8.84763509135127,-26.8152199882167));
#3451=CARTESIAN_POINT('Ctrl Pts',(10.0329513700713,15.2522182137206,-27.4389928739101));
#3452=CARTESIAN_POINT('Ctrl Pts',(1.76323498185787,18.1527801969944,-28.0627657596035));
#3453=CARTESIAN_POINT('Ctrl Pts',(-6.90879860283863,16.8873582857462,-28.6865386452969));
#3454=CARTESIAN_POINT('Ctrl Pts',(-14.0048765276152,11.7455665301102,-29.3103115309903));
#3455=CARTESIAN_POINT('Ctrl Pts',(-17.9082173148371,3.89780294680413,-29.9340844166837));
#3456=CARTESIAN_POINT('Ctrl Pts',(-17.7859586891004,-1.94163992244773,-30.349933007146));
#3457=CARTESIAN_POINT('Ctrl Pts',(-17.0516756419356,-4.68247037742154,-30.5578573023771));
#3458=CARTESIAN_POINT('Ctrl Pts',(17.3901700514903,1.13895627723047,-1.09645686074059));
#3459=CARTESIAN_POINT('Ctrl Pts',(17.1887494169448,3.93400983888501,-1.30438115597173));
#3460=CARTESIAN_POINT('Ctrl Pts',(15.4137318787184,9.42311001519912,-1.72022974643399));
#3461=CARTESIAN_POINT('Ctrl Pts',(9.23249207798125,15.4836315766514,-2.34400263212739));
#3462=CARTESIAN_POINT('Ctrl Pts',(0.947180433349773,17.9863660835429,-2.96777551782079));
#3463=CARTESIAN_POINT('Ctrl Pts',(-7.55476652446533,16.3618125090058,-3.59154840351419));
#3464=CARTESIAN_POINT('Ctrl Pts',(-14.3335993345879,10.9798366194272,-4.21532128920759));
#3465=CARTESIAN_POINT('Ctrl Pts',(-17.8439294350095,3.06804819990412,-4.83909417490099));
#3466=CARTESIAN_POINT('Ctrl Pts',(-17.2850253498394,-5.56948140126389,-5.46286706059439));
#3467=CARTESIAN_POINT('Ctrl Pts',(-12.7844538768754,-12.9629644080828,-6.08663994628778));
#3468=CARTESIAN_POINT('Ctrl Pts',(-5.368476647785,-17.426414466287,-6.71041283198118));
#3469=CARTESIAN_POINT('Ctrl Pts',(3.27172749232505,-17.9419618746601,-7.33418571767458));
#3470=CARTESIAN_POINT('Ctrl Pts',(11.1658461414146,-14.3920489570144,-7.95795860336798));
#3471=CARTESIAN_POINT('Ctrl Pts',(16.5136851713591,-7.58619930519469,-8.58173148906137));
#3472=CARTESIAN_POINT('Ctrl Pts',(18.0957181111859,0.923568158225898,-9.20550437475477));
#3473=CARTESIAN_POINT('Ctrl Pts',(15.5511740157413,9.19667347722737,-9.82927726044818));
#3474=CARTESIAN_POINT('Ctrl Pts',(9.46031559005153,15.3465039775307,-10.4530501461416));
#3475=CARTESIAN_POINT('Ctrl Pts',(1.21211153677001,17.9706427253434,-11.076823031835));
#3476=CARTESIAN_POINT('Ctrl Pts',(-7.31250430583857,16.4706768009019,-11.7005959175284));
#3477=CARTESIAN_POINT('Ctrl Pts',(-14.1695650028912,11.1886608930998,-12.3243688032218));
#3478=CARTESIAN_POINT('Ctrl Pts',(-17.7953754190683,3.32911432749883,-12.9481416889151));
#3479=CARTESIAN_POINT('Ctrl Pts',(-17.363099971339,-5.31565931220586,-13.5719145746086));
#3480=CARTESIAN_POINT('Ctrl Pts',(-12.9713154327728,-12.7742920265311,-14.1956874603019));
#3481=CARTESIAN_POINT('Ctrl Pts',(-5.6215313790554,-17.345905278637,-14.8194603459954));
#3482=CARTESIAN_POINT('Ctrl Pts',(3.01019568187817,-17.9879810729795,-15.4432332316888));
#3483=CARTESIAN_POINT('Ctrl Pts',(10.9554729050482,-14.5540994170239,-16.0670061173821));
#3484=CARTESIAN_POINT('Ctrl Pts',(16.4024465648869,-7.82732817725866,-16.6907790030756));
#3485=CARTESIAN_POINT('Ctrl Pts',(18.1089800781183,0.658348977135703,-17.3145518887689));
#3486=CARTESIAN_POINT('Ctrl Pts',(15.6859128090466,8.96784465100159,-17.9383247744623));
#3487=CARTESIAN_POINT('Ctrl Pts',(9.68580490140356,15.2062481717388,-18.5620976601558));
#3488=CARTESIAN_POINT('Ctrl Pts',(1.47693054160497,17.9509440015861,-19.1858705458491));
#3489=CARTESIAN_POINT('Ctrl Pts',(-7.06874539772863,16.5760273574098,-19.8096434315426));
#3490=CARTESIAN_POINT('Ctrl Pts',(-14.0024533784747,11.3950363411966,-20.4334163172359));
#3491=CARTESIAN_POINT('Ctrl Pts',(-17.743019400021,3.58945261012887,-21.0571892029294));
#3492=CARTESIAN_POINT('Ctrl Pts',(-17.437439095121,-5.06072640248177,-21.6809620886227));
#3493=CARTESIAN_POINT('Ctrl Pts',(-13.1553968951232,-12.5828993000976,-22.3047349743162));
#3494=CARTESIAN_POINT('Ctrl Pts',(-5.8733777493869,-17.2616992460775,-22.9285078600095));
#3495=CARTESIAN_POINT('Ctrl Pts',(2.7480174800734,-18.0301621704996,-23.5522807457029));
#3496=CARTESIAN_POINT('Ctrl Pts',(10.7427471040387,-14.7130527431899,-24.1760536313963));
#3497=CARTESIAN_POINT('Ctrl Pts',(16.2876902029149,-8.06679735276924,-24.7998265170897));
#3498=CARTESIAN_POINT('Ctrl Pts',(18.1183487689734,0.392955821519811,-25.4235994027831));
#3499=CARTESIAN_POINT('Ctrl Pts',(15.8172977235201,8.73708282640727,-26.0473722884765));
#3500=CARTESIAN_POINT('Ctrl Pts',(9.90918875533577,15.0626706907314,-26.6711451741699));
#3501=CARTESIAN_POINT('Ctrl Pts',(1.74148630179513,17.9274351442294,-27.2949180598633));
#3502=CARTESIAN_POINT('Ctrl Pts',(-6.82357848879157,16.6776585549565,-27.9186909455567));
#3503=CARTESIAN_POINT('Ctrl Pts',(-13.8321117044521,11.5992206823784,-28.5424638312501));
#3504=CARTESIAN_POINT('Ctrl Pts',(-17.6873255928359,3.84841601796728,-29.1662367169435));
#3505=CARTESIAN_POINT('Ctrl Pts',(-17.5665367939759,-1.91928006215802,-29.5820853074058));
#3506=CARTESIAN_POINT('Ctrl Pts',(-16.8413585633259,-4.62612531416814,-29.7900096026369));
#3507=CARTESIAN_POINT('Ctrl Pts',(16.7386302514901,1.09200420384336,-0.602239820195591));
#3508=CARTESIAN_POINT('Ctrl Pts',(16.5447311262576,3.78268404310372,-0.810164115426723));
#3509=CARTESIAN_POINT('Ctrl Pts',(14.8363186839016,9.0656174699245,-1.22601270588899));
#3510=CARTESIAN_POINT('Ctrl Pts',(8.88659552041428,14.8993748505389,-1.84978559158239));
#3511=CARTESIAN_POINT('Ctrl Pts',(0.911704265158027,17.3082137421925,-2.47355847727579));
#3512=CARTESIAN_POINT('Ctrl Pts',(-7.27174423703417,15.7445873918447,-3.09733136296919));
#3513=CARTESIAN_POINT('Ctrl Pts',(-13.796613572397,10.5642054564109,-3.72110424866259));
#3514=CARTESIAN_POINT('Ctrl Pts',(-17.1754381830526,2.94883467429561,-4.34487713435599));
#3515=CARTESIAN_POINT('Ctrl Pts',(-16.637470996981,-5.3651125806252,-4.96865002004938));
#3516=CARTESIAN_POINT('Ctrl Pts',(-12.3055064557495,-12.4816075187779,-5.59242290574279));
#3517=CARTESIAN_POINT('Ctrl Pts',(-5.16735574823226,-16.7778439859393,-6.21619579143618));
#3518=CARTESIAN_POINT('Ctrl Pts',(3.14915776818084,-17.2740763484062,-6.83996867712958));
#3519=CARTESIAN_POINT('Ctrl Pts',(10.7475368735256,-13.8571553025193,-7.46374156282297));
#3520=CARTESIAN_POINT('Ctrl Pts',(15.8950282327928,-7.30627491882452,-8.08751444851637));
#3521=CARTESIAN_POINT('Ctrl Pts',(17.4177930400621,0.884688572075251,-8.71128733420976));
#3522=CARTESIAN_POINT('Ctrl Pts',(14.9685759194642,8.84785622920591,-9.33506021990318));
#3523=CARTESIAN_POINT('Ctrl Pts',(9.10590107522648,14.7672938380071,-9.95883310559655));
#3524=CARTESIAN_POINT('Ctrl Pts',(1.16670185374887,17.2931237367407,-10.58260599129));
#3525=CARTESIAN_POINT('Ctrl Pts',(-7.03855385911081,15.849351459305,-11.2063788769833));
#3526=CARTESIAN_POINT('Ctrl Pts',(-13.6387265250215,10.765217231827,-11.8301517626768));
#3527=CARTESIAN_POINT('Ctrl Pts',(-17.1287021652523,3.20011511200833,-12.4539246483701));
#3528=CARTESIAN_POINT('Ctrl Pts',(-16.7126211767651,-5.12079689237868,-13.0776975340636));
#3529=CARTESIAN_POINT('Ctrl Pts',(-12.4853673220226,-12.3000047103122,-13.7014704197569));
#3530=CARTESIAN_POINT('Ctrl Pts',(-5.41093033654711,-16.7003503036248,-14.3252433054504));
#3531=CARTESIAN_POINT('Ctrl Pts',(2.89742385761995,-17.3183718284548,-14.9490161911437));
#3532=CARTESIAN_POINT('Ctrl Pts',(10.5450448811475,-14.0131346658011,-15.5727890768372));
#3533=CARTESIAN_POINT('Ctrl Pts',(15.7879570044018,-7.53837038670321,-16.1965619625305));
#3534=CARTESIAN_POINT('Ctrl Pts',(17.4305581630671,0.629405410848072,-16.820334848224));
#3535=CARTESIAN_POINT('Ctrl Pts',(15.0982669582452,8.62760006399592,-17.4441077339173));
#3536=CARTESIAN_POINT('Ctrl Pts',(9.32294281396206,14.6322924858565,-18.0678806196108));
#3537=CARTESIAN_POINT('Ctrl Pts',(1.42159986941521,17.2741629852389,-18.6916535053041));
#3538=CARTESIAN_POINT('Ctrl Pts',(-6.80392696197852,15.9507552443932,-19.3154263909975));
#3539=CARTESIAN_POINT('Ctrl Pts',(-13.4778754497606,10.9638611671064,-19.9391992766909));
#3540=CARTESIAN_POINT('Ctrl Pts',(-17.0783075776248,3.45070028593323,-20.5629721623843));
#3541=CARTESIAN_POINT('Ctrl Pts',(-16.7841753069788,-4.8754146452196,-21.1867450480777));
#3542=CARTESIAN_POINT('Ctrl Pts',(-12.6625524991393,-12.1157821080911,-21.8105179337711));
#3543=CARTESIAN_POINT('Ctrl Pts',(-5.65334169098603,-16.61929906066,-22.4342908194645));
#3544=CARTESIAN_POINT('Ctrl Pts',(2.64506766616744,-17.3589723692712,-23.0580637051579));
#3545=CARTESIAN_POINT('Ctrl Pts',(10.340288582858,-14.1661337154131,-23.6818365908513));
#3546=CARTESIAN_POINT('Ctrl Pts',(15.6774996001035,-7.76886696605925,-24.3056094765447));
#3547=CARTESIAN_POINT('Ctrl Pts',(17.4395762633078,0.373952129575341,-24.9293823622381));
#3548=CARTESIAN_POINT('Ctrl Pts',(15.2247289677812,8.40548866428609,-25.5531552479315));
#3549=CARTESIAN_POINT('Ctrl Pts',(9.53795958631204,14.4940830752033,-26.1769281336249));
#3550=CARTESIAN_POINT('Ctrl Pts',(1.67624122979222,17.2515567964355,-26.8007010193183));
#3551=CARTESIAN_POINT('Ctrl Pts',(-6.56793816566845,16.0485344163461,-27.4244739050117));
#3552=CARTESIAN_POINT('Ctrl Pts',(-13.3139289114552,11.1604873424254,-28.0482467907051));
#3553=CARTESIAN_POINT('Ctrl Pts',(-17.0246711661324,3.6997686895499,-28.6720196763985));
#3554=CARTESIAN_POINT('Ctrl Pts',(-16.9084789339435,-1.85131751322123,-29.0878682668608));
#3555=CARTESIAN_POINT('Ctrl Pts',(-16.2103805247218,-4.45708294380206,-29.2957925620919));
#3556=CARTESIAN_POINT('Ctrl Pts',(16.3180262928577,1.06169411698051,-0.482585285750421));
#3557=CARTESIAN_POINT('Ctrl Pts',(16.1290171271183,3.68451745917413,-0.690509580981553));
#3558=CARTESIAN_POINT('Ctrl Pts',(14.4634604806088,8.83506688863041,-1.10635817144382));
#3559=CARTESIAN_POINT('Ctrl Pts',(8.66328988973173,14.52202239097,-1.73013105713722));
#3560=CARTESIAN_POINT('Ctrl Pts',(0.888787463482885,16.870423759067,-2.35390394283062));
#3561=CARTESIAN_POINT('Ctrl Pts',(-7.08900434347821,15.3460439173346,-2.97767682852402));
#3562=CARTESIAN_POINT('Ctrl Pts',(-13.4499098134853,10.2958667331859,-3.60144971421742));
#3563=CARTESIAN_POINT('Ctrl Pts',(-16.7438233262881,2.87185677076782,-4.22522259991082));
#3564=CARTESIAN_POINT('Ctrl Pts',(-16.2193761669314,-5.23315760337785,-4.84899548560421));
#3565=CARTESIAN_POINT('Ctrl Pts',(-11.9962722111416,-12.1708197033198,-5.47276837129761));
#3566=CARTESIAN_POINT('Ctrl Pts',(-5.03750157046656,-16.3590915374888,-6.09654125699101));
#3567=CARTESIAN_POINT('Ctrl Pts',(3.07002032079245,-16.8428543861538,-6.7203141426844));
#3568=CARTESIAN_POINT('Ctrl Pts',(10.4774541373441,-13.511799317386,-7.3440870283778));
#3569=CARTESIAN_POINT('Ctrl Pts',(15.4955904516575,-7.12554096186329,-7.9678599140712));
#3570=CARTESIAN_POINT('Ctrl Pts',(16.9800885731106,0.859585896420727,-8.59163279976459));
#3571=CARTESIAN_POINT('Ctrl Pts',(14.5924196285206,8.62264124901895,-9.21540568545799));
#3572=CARTESIAN_POINT('Ctrl Pts',(8.8770722251678,14.3933249997615,-9.83917857115139));
#3573=CARTESIAN_POINT('Ctrl Pts',(1.13738295005097,16.8556814617696,-10.4629514568448));
#3574=CARTESIAN_POINT('Ctrl Pts',(-6.86167689096152,15.4481907987166,-11.0867243425382));
#3575=CARTESIAN_POINT('Ctrl Pts',(-13.295988989658,10.4918194968149,-11.7104972282316));
#3576=CARTESIAN_POINT('Ctrl Pts',(-16.6982624794162,3.11682636299235,-12.334270113925));
#3577=CARTESIAN_POINT('Ctrl Pts',(-16.2926374943339,-4.99498335767843,-12.9580429996184));
#3578=CARTESIAN_POINT('Ctrl Pts',(-12.1716133938864,-11.9937796106649,-13.5818158853118));
#3579=CARTESIAN_POINT('Ctrl Pts',(-5.27495511015599,-16.2835457009799,-14.2055887710052));
#3580=CARTESIAN_POINT('Ctrl Pts',(2.82461237410459,-16.8860365107444,-14.8293616566986));
#3581=CARTESIAN_POINT('Ctrl Pts',(10.2800507349138,-13.6638590705472,-15.453134542392));
#3582=CARTESIAN_POINT('Ctrl Pts',(15.3912098843462,-7.35180387898417,-16.0769074280853));
#3583=CARTESIAN_POINT('Ctrl Pts',(16.9925329170191,0.610717905746968,-16.7006803137788));
#3584=CARTESIAN_POINT('Ctrl Pts',(14.7188515638074,8.40792007556074,-17.3244531994721));
#3585=CARTESIAN_POINT('Ctrl Pts',(9.08865976461728,14.2617161881167,-17.9482260851656));
#3586=CARTESIAN_POINT('Ctrl Pts',(1.3858754461988,16.837197193613,-18.5719989708589));
#3587=CARTESIAN_POINT('Ctrl Pts',(-6.63294610398015,15.5470463291534,-19.1957718565524));
#3588=CARTESIAN_POINT('Ctrl Pts',(-13.1391800598375,10.6854715706004,-19.8195447422457));
#3589=CARTESIAN_POINT('Ctrl Pts',(-16.6491342922098,3.3611143852395,-20.4433176279392));
#3590=CARTESIAN_POINT('Ctrl Pts',(-16.3623934924871,-4.75576747359262,-21.0670905136326));
#3591=CARTESIAN_POINT('Ctrl Pts',(-12.3443459469815,-11.8141865272861,-21.6908633993259));
#3592=CARTESIAN_POINT('Ctrl Pts',(-5.51127474876247,-16.2045311438947,-22.3146362850194));
#3593=CARTESIAN_POINT('Ctrl Pts',(2.57859785927076,-16.9256169942277,-22.9384091707127));
#3594=CARTESIAN_POINT('Ctrl Pts',(10.0804398398606,-13.8130128418737,-23.5621820564062));
#3595=CARTESIAN_POINT('Ctrl Pts',(15.2835283820578,-7.57650906103056,-24.1859549420995));
#3596=CARTESIAN_POINT('Ctrl Pts',(17.0013241165857,0.361685963584013,-24.8097278277929));
#3597=CARTESIAN_POINT('Ctrl Pts',(14.8421361816685,8.19138648721663,-25.4335007134863));
#3598=CARTESIAN_POINT('Ctrl Pts',(9.29827207723745,14.1269876314572,-26.0572735991798));
#3599=CARTESIAN_POINT('Ctrl Pts',(1.63412006355133,16.8151434864576,-26.6810464848731));
#3600=CARTESIAN_POINT('Ctrl Pts',(-6.40289236769343,15.6424000374827,-27.3048193705666));
#3601=CARTESIAN_POINT('Ctrl Pts',(-12.9793438011383,10.8770917048594,-27.9285922562599));
#3602=CARTESIAN_POINT('Ctrl Pts',(-16.5968664229839,3.60406126017531,-28.5523651419533));
#3603=CARTESIAN_POINT('Ctrl Pts',(-16.4835432907859,-1.80790661073017,-28.9682137324156));
#3604=CARTESIAN_POINT('Ctrl Pts',(-15.8030502881854,-4.3479570083603,-29.1761380276467));
#3605=CARTESIAN_POINT('Ctrl Pts',(-16.71473290351,-1.03015371028136,-29.0659920001275));
#3606=CARTESIAN_POINT('Ctrl Pts',(-16.8771606866619,-0.815837503728196,
-29.1314893629366));
#3607=CARTESIAN_POINT('Ctrl Pts',(-17.1378051827298,-0.486062270113053,
-29.2799934895247));
#3608=CARTESIAN_POINT('Ctrl Pts',(-17.4562467031575,-0.108493204005349,
-29.6889286297305));
#3609=CARTESIAN_POINT('Ctrl Pts',(-17.6185086780194,0.0576337325758212,
-30.1200106475568));
#3610=CARTESIAN_POINT('Ctrl Pts',(-17.6518349114341,0.0886104523882061,
-30.3990587623721));
#3611=CARTESIAN_POINT('Ctrl Pts',(-17.651792157255,0.0922650986754348,-30.532867271596));
#3612=CARTESIAN_POINT('Ctrl Pts',(17.6073102544279,1.15502954124253,-2.19309206170532));
#3613=CARTESIAN_POINT('Ctrl Pts',(17.6073545709803,1.15441477990064,-1.8555909648976));
#3614=CARTESIAN_POINT('Ctrl Pts',(17.3780038320171,1.15220131444145,-1.08203261252788));
#3615=CARTESIAN_POINT('Ctrl Pts',(16.7278497993265,1.15082534571931,-0.604929900259548));
#3616=CARTESIAN_POINT('Ctrl Pts',(16.3113428402695,1.15102622991622,-0.489668521008066));
#3617=CARTESIAN_POINT('Ctrl Pts',(16.0064814477796,-0.114235838541338,-2.59068995189405));
#3618=CARTESIAN_POINT('Ctrl Pts',(16.0944766738548,-0.114235838541338,-2.56711143825749));
#3619=CARTESIAN_POINT('Ctrl Pts',(16.2849039267193,-0.114235838541338,-2.45565437924123));
#3620=CARTESIAN_POINT('Ctrl Pts',(16.3757500597236,-0.114235838541338,-2.24855081325144));
#3621=CARTESIAN_POINT('Ctrl Pts',(16.3822680721493,-0.114235838541338,-2.12725991522186));
#3622=CARTESIAN_POINT('Ctrl Pts',(16.1231604153171,0.308204976862814,-3.02613691368885));
#3623=CARTESIAN_POINT('Ctrl Pts',(16.2879266223504,0.308536057431254,-2.97671732834035));
#3624=CARTESIAN_POINT('Ctrl Pts',(16.6366417661981,0.309228784408049,-2.75406126678686));
#3625=CARTESIAN_POINT('Ctrl Pts',(16.7862519428957,0.30910483920767,-2.36853096496157));
#3626=CARTESIAN_POINT('Ctrl Pts',(16.7906154662422,0.308852621386618,-2.14920396404968));
#3627=CARTESIAN_POINT('Ctrl Pts',(16.2398393828546,0.730645792266965,-3.46158387548365));
#3628=CARTESIAN_POINT('Ctrl Pts',(16.481376570846,0.731307953403845,-3.38632321842321));
#3629=CARTESIAN_POINT('Ctrl Pts',(16.988379605677,0.732693407357435,-3.05246815433248));
#3630=CARTESIAN_POINT('Ctrl Pts',(17.1967538260679,0.732445516956677,-2.48851111667169));
#3631=CARTESIAN_POINT('Ctrl Pts',(17.198962860335,0.731941081314574,-2.1711480128775));
#3632=CARTESIAN_POINT('Ctrl Pts',(16.3565183503921,1.15308660767112,-3.89703083727845));
#3633=CARTESIAN_POINT('Ctrl Pts',(16.6748265193416,1.15407984937644,-3.79592910850608));
#3634=CARTESIAN_POINT('Ctrl Pts',(17.3401174451558,1.15615803030682,-3.3508750418781));
#3635=CARTESIAN_POINT('Ctrl Pts',(17.6072557092401,1.15578619470568,-2.60849126838181));
#3636=CARTESIAN_POINT('Ctrl Pts',(17.6073102544279,1.15502954124253,-2.19309206170531));
#3637=CARTESIAN_POINT('',(16.3822680721493,-0.114235838541338,-2.12725991522186));
#3638=CARTESIAN_POINT('Ctrl Pts',(16.3822680721493,-0.114235838541338,-2.12725991522186));
#3639=CARTESIAN_POINT('Ctrl Pts',(16.3875637884322,-0.114235838541338,-2.02871420194212));
#3640=CARTESIAN_POINT('Ctrl Pts',(16.3312581097491,-0.114235838541338,-1.79476309257155));
#3641=CARTESIAN_POINT('Ctrl Pts',(16.1348630434297,-0.114235838541338,-1.64409484131953));
#3642=CARTESIAN_POINT('Ctrl Pts',(16.0078590290876,-0.114235838541338,-1.60968124817637));
#3643=CARTESIAN_POINT('Ctrl Pts',(16.7906154662422,0.308852621386618,-2.14920396404968));
#3644=CARTESIAN_POINT('Ctrl Pts',(16.7941607159483,0.30864770093932,-1.97100645626061));
#3645=CARTESIAN_POINT('Ctrl Pts',(16.6801733505051,0.307909879119591,-1.55718626589033));
#3646=CARTESIAN_POINT('Ctrl Pts',(16.3325252953953,0.307451222878877,-1.29770652763287));
#3647=CARTESIAN_POINT('Ctrl Pts',(16.1090202994816,0.307518184277849,-1.2363436724536));
#3648=CARTESIAN_POINT('Ctrl Pts',(17.198962860335,0.731941081314574,-2.1711480128775));
#3649=CARTESIAN_POINT('Ctrl Pts',(17.2007576434643,0.731531240419978,-1.91329871057911));
#3650=CARTESIAN_POINT('Ctrl Pts',(17.0290885912611,0.730055596780519,-1.31960943920911));
#3651=CARTESIAN_POINT('Ctrl Pts',(16.5301875473609,0.729138284299092,-0.951318213946209));
#3652=CARTESIAN_POINT('Ctrl Pts',(16.2101815698756,0.729272207097035,-0.863006096730835));
#3653=CARTESIAN_POINT('Ctrl Pts',(17.6073102544279,1.15502954124253,-2.19309206170532));
#3654=CARTESIAN_POINT('Ctrl Pts',(17.6073545709803,1.15441477990064,-1.8555909648976));
#3655=CARTESIAN_POINT('Ctrl Pts',(17.3780038320171,1.15220131444145,-1.08203261252788));
#3656=CARTESIAN_POINT('Ctrl Pts',(16.7278497993265,1.15082534571931,-0.604929900259548));
#3657=CARTESIAN_POINT('Ctrl Pts',(16.3113428402695,1.15102622991622,-0.489668521008066));
#3658=CARTESIAN_POINT('Ctrl Pts',(-17.5754075117668,-0.282975295549768,
-30.8264997913771));
#3659=CARTESIAN_POINT('Ctrl Pts',(-17.5776745556936,-0.29160287444771,-30.7531701396137));
#3660=CARTESIAN_POINT('Ctrl Pts',(-17.5791710455214,-0.297914179873868,
-30.6638767716696));
#3661=CARTESIAN_POINT('Ctrl Pts',(-17.5785515475335,-0.29932021853454,-30.5698945414565));
#3662=CARTESIAN_POINT('Ctrl Pts',(-17.0470432724577,-1.52997584692967,-31.866301601656));
#3663=CARTESIAN_POINT('Ctrl Pts',(-17.043091006938,-1.60213868961454,-31.5392602348053));
#3664=CARTESIAN_POINT('Ctrl Pts',(-17.0380810882366,-1.65487565790096,-31.1450800235084));
#3665=CARTESIAN_POINT('Ctrl Pts',(-17.0327714587713,-1.66662272115732,-30.7314661430345));
#3666=CARTESIAN_POINT('Ctrl Pts',(-16.6264980549357,-2.8160398084744,-32.9140277682879));
#3667=CARTESIAN_POINT('Ctrl Pts',(-16.6023779110052,-2.94874681472556,-32.3299729731318));
#3668=CARTESIAN_POINT('Ctrl Pts',(-16.5799461823807,-3.04467099794081,-31.628416618246));
#3669=CARTESIAN_POINT('Ctrl Pts',(-16.567286390681,-3.06597721959461,-30.8929875641453));
#3670=CARTESIAN_POINT('Ctrl Pts',(-16.3175623251184,-4.1295756047462,-33.9602349064477));
#3671=CARTESIAN_POINT('Ctrl Pts',(-16.2590372444361,-4.32072809523878,-33.1193535108316));
#3672=CARTESIAN_POINT('Ctrl Pts',(-16.2079756937328,-4.45756702622627,-32.1105715167732));
#3673=CARTESIAN_POINT('Ctrl Pts',(-16.1852551307921,-4.48788767661082,-31.0533627183929));
#3674=CARTESIAN_POINT('',(-17.5785515475079,-0.299320218600213,-30.569894542394));
#3675=CARTESIAN_POINT('Ctrl Pts',(-16.2001784701445,-4.46153697561004,-31.6231364053554));
#3676=CARTESIAN_POINT('Ctrl Pts',(-16.3148927717911,-4.0322730645058,-31.5883174194036));
#3677=CARTESIAN_POINT('Ctrl Pts',(-16.437363442219,-3.60401783642176,-31.5596862537426));
#3678=CARTESIAN_POINT('Ctrl Pts',(-16.5668883504943,-3.17773526034055,-31.5297792622752));
#3679=CARTESIAN_POINT('Ctrl Pts',(-16.6964132587696,-2.75145268425934,-31.4998722708077));
#3680=CARTESIAN_POINT('Ctrl Pts',(-16.8329924048922,-2.32714276018097,-31.4686894535339));
#3681=CARTESIAN_POINT('Ctrl Pts',(-16.9756313372932,-1.90630776158435,-31.4126205310756));
#3682=CARTESIAN_POINT('Ctrl Pts',(-17.0469508034937,-1.69589026228604,-31.3845860698465));
#3683=CARTESIAN_POINT('Ctrl Pts',(-17.1197852162637,-1.48634149435817,-31.3503300823213));
#3684=CARTESIAN_POINT('Ctrl Pts',(-17.1935129345893,-1.2797064869815,-31.3034256471328));
#3685=CARTESIAN_POINT('Ctrl Pts',(-17.2672406529149,-1.07307147960483,-31.2565212119444));
#3686=CARTESIAN_POINT('Ctrl Pts',(-17.341861676796,-0.869350232779357,-31.1969683290927));
#3687=CARTESIAN_POINT('Ctrl Pts',(-17.4156294578393,-0.676143544386401,
-31.1072137511775));
#3688=CARTESIAN_POINT('Ctrl Pts',(-17.4525133483609,-0.579540200189923,
-31.0623364622198));
#3689=CARTESIAN_POINT('Ctrl Pts',(-17.4891839281731,-0.485565495601574,
-31.0099087494963));
#3690=CARTESIAN_POINT('Ctrl Pts',(-17.52046757121,-0.414429961889206,-30.9294946697852));
#3691=CARTESIAN_POINT('Ctrl Pts',(-17.5361093927285,-0.378862195033022,
-30.8892876299296));
#3692=CARTESIAN_POINT('Ctrl Pts',(-17.5504044800531,-0.349004220895833,
-30.8420839983271));
#3693=CARTESIAN_POINT('Ctrl Pts',(-17.5605893256987,-0.330215125918204,
-30.7816807560664));
#3694=CARTESIAN_POINT('Ctrl Pts',(-17.5707741713439,-0.311426030941436,
-30.7212775138085));
#3695=CARTESIAN_POINT('Ctrl Pts',(-17.5768487753104,-0.303705815123212,
-30.6476746608936));
#3696=CARTESIAN_POINT('Ctrl Pts',(-17.5785515474501,-0.299320218744936,
-30.5698945423846));
#3697=CARTESIAN_POINT('Origin',(-52.9627890699766,-14.4260769442048,-30.54800004307));
#3698=CARTESIAN_POINT('Ctrl Pts',(-17.5802901012752,-0.294965536055547,
-30.5693799475342));
#3699=CARTESIAN_POINT('Ctrl Pts',(-17.5798310362366,-0.296008175009128,
-30.49878931204));
#3700=CARTESIAN_POINT('Ctrl Pts',(-17.5768354725175,-0.292911442936056,
-30.371924975927));
#3701=CARTESIAN_POINT('Ctrl Pts',(-17.5714423199815,-0.283040417535212,
-30.2653543936771));
#3702=CARTESIAN_POINT('Ctrl Pts',(-17.5690189596254,-0.278098663470314,
-30.2239774555149));
#3703=CARTESIAN_POINT('Ctrl Pts',(-17.033760114451,-1.66365156447931,-30.7311231989059));
#3704=CARTESIAN_POINT('Ctrl Pts',(-17.0297401899561,-1.67255606250986,-30.4175721391156));
#3705=CARTESIAN_POINT('Ctrl Pts',(-17.022451305376,-1.64610409918796,-29.8544688923866));
#3706=CARTESIAN_POINT('Ctrl Pts',(-17.015930903967,-1.561742491385,-29.3761840954611));
#3707=CARTESIAN_POINT('Ctrl Pts',(-17.0132804836403,-1.51948917862203,-29.1893331420218));
#3708=CARTESIAN_POINT('Ctrl Pts',(-16.567691974739,-3.06446764728316,-30.8928173317861));
#3709=CARTESIAN_POINT('Ctrl Pts',(-16.5580871134721,-3.08063886126401,-30.334642519337));
#3710=CARTESIAN_POINT('Ctrl Pts',(-16.5515005095395,-3.03242448720862,-29.3324604541949));
#3711=CARTESIAN_POINT('Ctrl Pts',(-16.560202278034,-2.87781534931148,-28.4781569789816));
#3712=CARTESIAN_POINT('Ctrl Pts',(-16.5652988087476,-2.79996075523792,-28.1437152041661));
#3713=CARTESIAN_POINT('Ctrl Pts',(-16.1852551317177,-4.4878876753756,-31.0533627614624));
#3714=CARTESIAN_POINT('Ctrl Pts',(-16.1680026992013,-4.51091109283383,-30.2505911534485));
#3715=CARTESIAN_POINT('Ctrl Pts',(-16.167309987074,-4.44206206230597,-28.8092591915376));
#3716=CARTESIAN_POINT('Ctrl Pts',(-16.2080828129477,-4.22020050096095,-27.5787080028986));
#3717=CARTESIAN_POINT('Ctrl Pts',(-16.2291186221168,-4.10795241382491,-27.0965642010027));
#3718=CARTESIAN_POINT('',(-17.5790321727781,-0.297069475291251,-30.518129990938));
#3719=CARTESIAN_POINT('Ctrl Pts',(-17.5790321727781,-0.297069475291252,
-30.518129990938));
#3720=CARTESIAN_POINT('Ctrl Pts',(-17.5787798837996,-0.294618590258955,
-30.4392119603728));
#3721=CARTESIAN_POINT('Ctrl Pts',(-17.5698419681235,-0.290596246137715,
-30.2721993258072));
#3722=CARTESIAN_POINT('Ctrl Pts',(-17.507477725631,-0.406125755770152,-30.0784640867952));
#3723=CARTESIAN_POINT('Ctrl Pts',(-17.3676198700984,-0.76628347130663,-29.948034464209));
#3724=CARTESIAN_POINT('Ctrl Pts',(-17.0958715080477,-1.50383826336906,-29.8609673289419));
#3725=CARTESIAN_POINT('Ctrl Pts',(-16.6615265345429,-2.78110425556102,-29.9454442333512));
#3726=CARTESIAN_POINT('Ctrl Pts',(-16.3458747862995,-3.84419737648193,-30.0725337328388));
#3727=CARTESIAN_POINT('Ctrl Pts',(-16.1724395775582,-4.4883644356447,-30.1301250950887));
#3728=CARTESIAN_POINT('Ctrl Pts',(-17.5785515474501,-0.299320218744957,
-30.5698945423846));
#3729=CARTESIAN_POINT('Ctrl Pts',(-17.5789262612969,-0.29835511974469,-30.5527781668422));
#3730=CARTESIAN_POINT('Ctrl Pts',(-17.5790876507308,-0.29760842108595,-30.5354839427305));
#3731=CARTESIAN_POINT('Ctrl Pts',(-17.5790321727781,-0.297069475291245,
-30.518129990938));
#3732=CARTESIAN_POINT('Ctrl Pts',(-14.994239028684,-4.25452048708011,-29.1474822118176));
#3733=CARTESIAN_POINT('Ctrl Pts',(-15.1726910891542,-3.60174745837913,-29.0915208646407));
#3734=CARTESIAN_POINT('Ctrl Pts',(-15.6321471463041,-2.56220514811748,-28.9280178412422));
#3735=CARTESIAN_POINT('Ctrl Pts',(-16.5113946218931,-1.2792560391384,-28.9288420336999));
#3736=CARTESIAN_POINT('Ctrl Pts',(-17.1319859691867,-0.492961982876584,
-29.272520591823));
#3737=CARTESIAN_POINT('Ctrl Pts',(-17.4562467031575,-0.108493204005349,
-29.6889286297305));
#3738=CARTESIAN_POINT('Ctrl Pts',(-17.6185086780194,0.0576337325758212,
-30.1200106475568));
#3739=CARTESIAN_POINT('Ctrl Pts',(-17.6518349114341,0.0886104523882061,
-30.3990587623721));
#3740=CARTESIAN_POINT('Ctrl Pts',(-17.651792157255,0.0922650986754348,-30.532867271596));
#3741=CARTESIAN_POINT('Ctrl Pts',(-15.1533551893842,-4.2999285309315,-29.1173613406566));
#3742=CARTESIAN_POINT('Ctrl Pts',(-15.3305828011036,-3.65002332833569,-29.0621766989239));
#3743=CARTESIAN_POINT('Ctrl Pts',(-15.7822656294457,-2.60909058542134,-28.9285189801525));
#3744=CARTESIAN_POINT('Ctrl Pts',(-16.6096371875782,-1.31272729580483,-28.9771272935295));
#3745=CARTESIAN_POINT('Ctrl Pts',(-17.1768905803763,-0.523192031369646,
-29.3243808186721));
#3746=CARTESIAN_POINT('Ctrl Pts',(-17.4707673737294,-0.138187373142077,
-29.7227550172992));
#3747=CARTESIAN_POINT('Ctrl Pts',(-17.6200319663514,0.0236856957563901,
-30.1333875385139));
#3748=CARTESIAN_POINT('Ctrl Pts',(-17.6519457523445,0.0512393208059934,
-30.4024146511473));
#3749=CARTESIAN_POINT('Ctrl Pts',(-17.652236249179,0.0543039230656695,-30.5314270013451));
#3750=CARTESIAN_POINT('Ctrl Pts',(-15.4874419437502,-4.38788669884169,-29.1410512314678));
#3751=CARTESIAN_POINT('Ctrl Pts',(-15.6620887654413,-3.74302041186979,-29.0868635658075));
#3752=CARTESIAN_POINT('Ctrl Pts',(-16.0811214437252,-2.69572539922155,-29.0000689162572));
#3753=CARTESIAN_POINT('Ctrl Pts',(-16.7892127054832,-1.37602100577919,-29.1056407729816));
#3754=CARTESIAN_POINT('Ctrl Pts',(-17.2550923432072,-0.58273922315749,-29.4379384877563));
#3755=CARTESIAN_POINT('Ctrl Pts',(-17.4944062691992,-0.197405581269709,
-29.7928895813547));
#3756=CARTESIAN_POINT('Ctrl Pts',(-17.6195336037478,-0.0441856914778083,
-30.1609426778582));
#3757=CARTESIAN_POINT('Ctrl Pts',(-17.6480738812495,-0.0235257763416699,
-30.4094483372519));
#3758=CARTESIAN_POINT('Ctrl Pts',(-17.6488566063629,-0.0216677282847773,
-30.5285464846435));
#3759=CARTESIAN_POINT('Ctrl Pts',(-15.9907970502946,-4.49600546091536,-29.4641209995448));
#3760=CARTESIAN_POINT('Ctrl Pts',(-16.1623728361386,-3.85568731177258,-29.4094172340769));
#3761=CARTESIAN_POINT('Ctrl Pts',(-16.5057466069261,-2.79516167595807,-29.3406049183426));
#3762=CARTESIAN_POINT('Ctrl Pts',(-17.0191178912535,-1.46361359859499,-29.4185205274589));
#3763=CARTESIAN_POINT('Ctrl Pts',(-17.3470562318906,-0.679189408132387,
-29.6633244756694));
#3764=CARTESIAN_POINT('Ctrl Pts',(-17.5164532788215,-0.298638203489056,
-29.9225160171104));
#3765=CARTESIAN_POINT('Ctrl Pts',(-17.6062861547483,-0.161601488298629,
-30.2114955821434));
#3766=CARTESIAN_POINT('Ctrl Pts',(-17.6270645552797,-0.152871873414872,
-30.4227256872003));
#3767=CARTESIAN_POINT('Ctrl Pts',(-17.6280922057773,-0.153123414721901,
-30.5235688729212));
#3768=CARTESIAN_POINT('Ctrl Pts',(-16.1638366651175,-4.50739804358419,-29.8787096838853));
#3769=CARTESIAN_POINT('Ctrl Pts',(-16.3358725262949,-3.86563214614315,-29.8221375488408));
#3770=CARTESIAN_POINT('Ctrl Pts',(-16.6502145432196,-2.80195487435315,-29.7171137289926));
#3771=CARTESIAN_POINT('Ctrl Pts',(-17.0902323211475,-1.49706783481254,-29.6939201064675));
#3772=CARTESIAN_POINT('Ctrl Pts',(-17.3698041804004,-0.737205148280513,
-29.8404542553032));
#3773=CARTESIAN_POINT('Ctrl Pts',(-17.5146914998834,-0.367174572767078,
-30.019579613101));
#3774=CARTESIAN_POINT('Ctrl Pts',(-17.5858642933787,-0.243116335571916,
-30.2492346368747));
#3775=CARTESIAN_POINT('Ctrl Pts',(-17.5995608978686,-0.242532745972653,
-30.4329233792547));
#3776=CARTESIAN_POINT('Ctrl Pts',(-17.6002191357647,-0.244205460771406,
-30.5201260069932));
#3777=CARTESIAN_POINT('Ctrl Pts',(-16.1724395775582,-4.4883644356447,-30.1301250950887));
#3778=CARTESIAN_POINT('Ctrl Pts',(-16.3458747862995,-3.84419737648193,-30.0725337328388));
#3779=CARTESIAN_POINT('Ctrl Pts',(-16.6615265345429,-2.78110425556102,-29.9454442333512));
#3780=CARTESIAN_POINT('Ctrl Pts',(-17.0958715080477,-1.50383826336906,-29.8609673289419));
#3781=CARTESIAN_POINT('Ctrl Pts',(-17.3676198700984,-0.76628347130663,-29.948034464209));
#3782=CARTESIAN_POINT('Ctrl Pts',(-17.507477725631,-0.406125755770152,-30.0784640867952));
#3783=CARTESIAN_POINT('Ctrl Pts',(-17.5698419681235,-0.290596246137715,
-30.2721993258072));
#3784=CARTESIAN_POINT('Ctrl Pts',(-17.5787798837996,-0.294618590258955,
-30.4392119603728));
#3785=CARTESIAN_POINT('Ctrl Pts',(-17.5790321727781,-0.297069475291252,
-30.518129990938));
#3786=CARTESIAN_POINT('Origin',(-16.6358616733842,0.0803801526485572,-30.5328672715959));
#3787=CARTESIAN_POINT('Ctrl Pts',(-17.651792157255,0.0922650986754348,-30.5328672715958));
#3788=CARTESIAN_POINT('Ctrl Pts',(-17.6517827556772,0.0930687497381814,
-30.5622915556963));
#3789=CARTESIAN_POINT('Ctrl Pts',(-17.6510452328646,0.0933049532568358,
-30.5916053891957));
#3790=CARTESIAN_POINT('Ctrl Pts',(-17.6496101144809,0.092986945698217,-30.6206988266948));
#3791=CARTESIAN_POINT('Ctrl Pts',(-17.653346478989,-0.0405990159587412,
-30.5278263257176));
#3792=CARTESIAN_POINT('Ctrl Pts',(-17.6535947918829,-0.0402496344730876,
-30.5535600680725));
#3793=CARTESIAN_POINT('Ctrl Pts',(-17.6532893828418,-0.040346508751131,
-30.5792048534127));
#3794=CARTESIAN_POINT('Ctrl Pts',(-17.6524617524573,-0.0408855321357708,
-30.6046531629877));
#3795=CARTESIAN_POINT('Ctrl Pts',(-17.6284684197468,-0.173720108078272,
-30.5227873617334));
#3796=CARTESIAN_POINT('Ctrl Pts',(-17.6287332807489,-0.173859960737097,
-30.5443927450746));
#3797=CARTESIAN_POINT('Ctrl Pts',(-17.6286189225196,-0.174324962422638,
-30.5659240858974));
#3798=CARTESIAN_POINT('Ctrl Pts',(-17.6281479082596,-0.175119807717771,
-30.587269652005));
#3799=CARTESIAN_POINT('Ctrl Pts',(-17.5790321727781,-0.297069475291245,
-30.518129990938));
#3800=CARTESIAN_POINT('Ctrl Pts',(-17.579087650734,-0.297608421116933,-30.5354839437282));
#3801=CARTESIAN_POINT('Ctrl Pts',(-17.5789262612783,-0.298355119830541,
-30.5527781688306));
#3802=CARTESIAN_POINT('Ctrl Pts',(-17.5785515473855,-0.2993202189114,-30.5698945453365));
#3803=CARTESIAN_POINT('Origin',(-16.6349718802189,0.0773932940233046,-30.5704783965777));
#3804=CARTESIAN_POINT('Ctrl Pts',(-16.2001784701445,-4.46153697561006,-31.6231364053554));
#3805=CARTESIAN_POINT('Ctrl Pts',(-16.3148927717911,-4.03227306450581,-31.5883174194036));
#3806=CARTESIAN_POINT('Ctrl Pts',(-16.5598341126469,-3.17576260833772,-31.5310550880816));
#3807=CARTESIAN_POINT('Ctrl Pts',(-16.9012819779536,-2.11498779814178,-31.4530980448969));
#3808=CARTESIAN_POINT('Ctrl Pts',(-17.1926196290338,-1.2767927264303,-31.3160740947961));
#3809=CARTESIAN_POINT('Ctrl Pts',(-17.3791721887366,-0.767489609366622,
-31.1671918876669));
#3810=CARTESIAN_POINT('Ctrl Pts',(-17.5075192180792,-0.438578143307399,
-30.9836948931346));
#3811=CARTESIAN_POINT('Ctrl Pts',(-17.5646995673778,-0.319146246758644,
-30.7948803667246));
#3812=CARTESIAN_POINT('Ctrl Pts',(-17.5768487753109,-0.303705815122504,
-30.6476746608869));
#3813=CARTESIAN_POINT('Ctrl Pts',(-17.5785515474503,-0.299320218744332,
-30.5698945423739));
#3814=CARTESIAN_POINT('Ctrl Pts',(-16.2059010393292,-4.4487916813485,-31.7907701388471));
#3815=CARTESIAN_POINT('Ctrl Pts',(-16.3200647946273,-4.02048832903939,-31.7561723715754));
#3816=CARTESIAN_POINT('Ctrl Pts',(-16.5634063705548,-3.16631087888269,-31.6918488385469));
#3817=CARTESIAN_POINT('Ctrl Pts',(-16.9047340238367,-2.09985900314182,-31.58814887405));
#3818=CARTESIAN_POINT('Ctrl Pts',(-17.197479456994,-1.25307292507814,-31.4178209017848));
#3819=CARTESIAN_POINT('Ctrl Pts',(-17.3856403817828,-0.737636627689783,
-31.2401429456239));
#3820=CARTESIAN_POINT('Ctrl Pts',(-17.5157273474372,-0.405961900670713,
-31.0263957955203));
#3821=CARTESIAN_POINT('Ctrl Pts',(-17.576487065632,-0.284508795909671,-30.8161241006522));
#3822=CARTESIAN_POINT('Ctrl Pts',(-17.5908923169588,-0.267998620830995,
-30.6581289403694));
#3823=CARTESIAN_POINT('Ctrl Pts',(-17.5927219362763,-0.263834386983154,
-30.5748588583557));
#3824=CARTESIAN_POINT('Ctrl Pts',(-16.1347576758835,-4.40120702925476,-32.1263677646136));
#3825=CARTESIAN_POINT('Ctrl Pts',(-16.2479408136455,-3.97384918942149,-32.0919853463506));
#3826=CARTESIAN_POINT('Ctrl Pts',(-16.4959366380529,-3.12446128360198,-32.0130832043223));
#3827=CARTESIAN_POINT('Ctrl Pts',(-16.8603302950501,-2.05236030418334,-31.8573215788496));
#3828=CARTESIAN_POINT('Ctrl Pts',(-17.177282179856,-1.19510753339838,-31.6201838433792));
#3829=CARTESIAN_POINT('Ctrl Pts',(-17.3822518228026,-0.67213060351985,-31.3850489942255));
#3830=CARTESIAN_POINT('Ctrl Pts',(-17.5244606436036,-0.338013557018349,
-31.1112168543088));
#3831=CARTESIAN_POINT('Ctrl Pts',(-17.5953843189065,-0.213471035476324,
-30.8583438315771));
#3832=CARTESIAN_POINT('Ctrl Pts',(-17.6147137789123,-0.194894411313042,
-30.6789489153129));
#3833=CARTESIAN_POINT('Ctrl Pts',(-17.6169847984963,-0.191235383181673,
-30.5847899264003));
#3834=CARTESIAN_POINT('Ctrl Pts',(-15.7526847552727,-4.26068137480544,-32.5778415331489));
#3835=CARTESIAN_POINT('Ctrl Pts',(-15.8650199316949,-3.83124881076746,-32.5427579222236));
#3836=CARTESIAN_POINT('Ctrl Pts',(-16.1438219570615,-2.98733292076031,-32.4546286331959));
#3837=CARTESIAN_POINT('Ctrl Pts',(-16.6149861637021,-1.9223892035917,-32.2565121872817));
#3838=CARTESIAN_POINT('Ctrl Pts',(-17.0403053160782,-1.0665004453286,-31.9398992669391));
#3839=CARTESIAN_POINT('Ctrl Pts',(-17.3191893739605,-0.543112550887738,
-31.6239770616575));
#3840=CARTESIAN_POINT('Ctrl Pts',(-17.5124144657755,-0.212469351953606,
-31.2544887270353));
#3841=CARTESIAN_POINT('Ctrl Pts',(-17.6115735197033,-0.0848242972280589,
-30.9303029522823));
#3842=CARTESIAN_POINT('Ctrl Pts',(-17.6409238923902,-0.062776741578681,
-30.7145940144918));
#3843=CARTESIAN_POINT('Ctrl Pts',(-17.6446374948998,-0.0601352049470637,
-30.6019536673275));
#3844=CARTESIAN_POINT('Ctrl Pts',(-15.3310328987781,-4.13968218608481,-32.6758138466332));
#3845=CARTESIAN_POINT('Ctrl Pts',(-15.4438543448225,-3.70590603904728,-32.6392610503179));
#3846=CARTESIAN_POINT('Ctrl Pts',(-15.7502429436593,-2.85925474854955,-32.5710221806092));
#3847=CARTESIAN_POINT('Ctrl Pts',(-16.3206841709874,-1.80562376577379,-32.4216264824846));
#3848=CARTESIAN_POINT('Ctrl Pts',(-16.8613583923753,-0.960996841478396,
-32.1115426489128));
#3849=CARTESIAN_POINT('Ctrl Pts',(-17.2250667897157,-0.443946435653088,
-31.771571233008));
#3850=CARTESIAN_POINT('Ctrl Pts',(-17.4794858679248,-0.119570055679601,
-31.3493937093017));
#3851=CARTESIAN_POINT('Ctrl Pts',(-17.6078007859606,0.00923020653335,-30.9790725580092));
#3852=CARTESIAN_POINT('Ctrl Pts',(-17.6454914382477,0.0337378209114529,
-30.7389279098626));
#3853=CARTESIAN_POINT('Ctrl Pts',(-17.6508322452457,0.0356130266979813,
-30.6138221089122));
#3854=CARTESIAN_POINT('Ctrl Pts',(-15.0893379747827,-4.07839800281184,-32.6371564387533));
#3855=CARTESIAN_POINT('Ctrl Pts',(-15.2028822820192,-3.64165117321543,-32.5995592641783));
#3856=CARTESIAN_POINT('Ctrl Pts',(-15.517572923915,-2.78964571847105,-32.5503346518507));
#3857=CARTESIAN_POINT('Ctrl Pts',(-16.1286064607794,-1.73849590319873,-32.4597396686566));
#3858=CARTESIAN_POINT('Ctrl Pts',(-16.7343941918599,-0.8991261839801,-32.1837404902001));
#3859=CARTESIAN_POINT('Ctrl Pts',(-17.1533506126771,-0.385216618222995,
-31.847390507235));
#3860=CARTESIAN_POINT('Ctrl Pts',(-17.4513749214306,-0.0641626945524756,
-31.4023398439719));
#3861=CARTESIAN_POINT('Ctrl Pts',(-17.6000351176393,0.0655062427111158,
-31.0069647949984));
#3862=CARTESIAN_POINT('Ctrl Pts',(-17.6430886601711,0.0915418583200995,
-30.7529050170013));
#3863=CARTESIAN_POINT('Ctrl Pts',(-17.6496101147293,0.0929869457533115,
-30.6206988216591));
#3864=CARTESIAN_POINT('Origin',(0.,0.,32.15));
#3865=CARTESIAN_POINT('',(-21.738,-2.66213721198652E-15,32.15));
#3866=CARTESIAN_POINT('Origin',(0.,0.,32.15));
#3867=CARTESIAN_POINT('',(-17.1419398933215,10.6483896743984,32.15));
#3868=CARTESIAN_POINT('',(3.80996180745448,19.8171263554992,32.15));
#3869=CARTESIAN_POINT('Ctrl Pts',(-17.1419324427897,10.6483847146882,32.15));
#3870=CARTESIAN_POINT('Ctrl Pts',(-18.4917954935056,8.62060541109315,32.15));
#3871=CARTESIAN_POINT('Ctrl Pts',(-20.4539658796446,4.00059894639451,32.15));
#3872=CARTESIAN_POINT('Ctrl Pts',(-20.6953236537551,-3.55958188418812,32.15));
#3873=CARTESIAN_POINT('Ctrl Pts',(-18.1635935058778,-10.7545972156586,32.15));
#3874=CARTESIAN_POINT('Ctrl Pts',(-13.2227889775787,-16.5565850181309,32.15));
#3875=CARTESIAN_POINT('Ctrl Pts',(-7.08784396868955,-19.9155399205596,32.15));
#3876=CARTESIAN_POINT('Ctrl Pts',(-2.13044139169403,-20.8163737730673,32.15));
#3877=CARTESIAN_POINT('Ctrl Pts',(5.38706733060709,-20.846341422417,32.15));
#3878=CARTESIAN_POINT('Ctrl Pts',(12.5014005933779,-17.7514110720497,32.15));
#3879=CARTESIAN_POINT('Ctrl Pts',(18.8216458248211,-9.89133728797753,32.15));
#3880=CARTESIAN_POINT('Ctrl Pts',(21.2226656037034,-2.5656682820953,32.15));
#3881=CARTESIAN_POINT('Ctrl Pts',(20.2773562224042,5.86456166952223,32.15));
#3882=CARTESIAN_POINT('Ctrl Pts',(16.7794214023622,12.6318744127764,32.15));
#3883=CARTESIAN_POINT('Ctrl Pts',(11.0573411011778,17.6843263638108,32.15));
#3884=CARTESIAN_POINT('Ctrl Pts',(6.27769740544837,19.4229910004729,32.15));
#3885=CARTESIAN_POINT('Ctrl Pts',(3.80996180743712,19.8171263554774,32.15));
#3886=CARTESIAN_POINT('Ctrl Pts',(3.80996085098169,19.8171204101373,32.15));
#3887=CARTESIAN_POINT('Ctrl Pts',(1.55746740666331,20.1794951006432,32.15));
#3888=CARTESIAN_POINT('Ctrl Pts',(-3.096630646824,20.2029794161148,32.15));
#3889=CARTESIAN_POINT('Ctrl Pts',(-9.17652763228422,18.1424156423383,32.15));
#3890=CARTESIAN_POINT('Ctrl Pts',(-13.9220616184362,14.7591642614836,32.15));
#3891=CARTESIAN_POINT('Ctrl Pts',(-16.1824182924985,12.0934395075923,32.15));
#3892=CARTESIAN_POINT('Ctrl Pts',(-17.1419398932088,10.6483896743616,32.15));
#3893=CARTESIAN_POINT('Ctrl Pts',(-16.7131758375465,10.3631129164161,30.8547672141211));
#3894=CARTESIAN_POINT('Ctrl Pts',(-15.7069829013352,11.729866116373,30.932436234096));
#3895=CARTESIAN_POINT('Ctrl Pts',(-13.4384519196149,14.2463394841619,31.0885140572141));
#3896=CARTESIAN_POINT('Ctrl Pts',(-8.82456256637241,17.4496368780285,31.349796661748));
#3897=CARTESIAN_POINT('Ctrl Pts',(-2.95755460888113,19.4721823743784,31.6375294156866));
#3898=CARTESIAN_POINT('Ctrl Pts',(1.57158532933484,19.5569956634719,31.8459204507383));
#3899=CARTESIAN_POINT('Ctrl Pts',(3.82039570822126,19.2981919145008,31.9494608035199));
#3900=CARTESIAN_POINT('Ctrl Pts',(-16.6100146504829,10.2946165786552,30.9717305084151));
#3901=CARTESIAN_POINT('Ctrl Pts',(-15.6303104955771,11.6675102580694,31.0608896692561));
#3902=CARTESIAN_POINT('Ctrl Pts',(-13.4030799907542,14.2011656010781,31.221798795551));
#3903=CARTESIAN_POINT('Ctrl Pts',(-8.82663432791784,17.443345534177,31.469574717551));
#3904=CARTESIAN_POINT('Ctrl Pts',(-2.96612214812473,19.5045794760899,31.724292178631));
#3905=CARTESIAN_POINT('Ctrl Pts',(1.57455448165307,19.599483521693,31.900126441615));
#3906=CARTESIAN_POINT('Ctrl Pts',(3.82678538809786,19.3368434136841,31.9858578087859));
#3907=CARTESIAN_POINT('Ctrl Pts',(-16.4729431504895,10.2036046774917,31.2931118503477));
#3908=CARTESIAN_POINT('Ctrl Pts',(-15.5444700979433,11.595371155342,31.3805994414365));
#3909=CARTESIAN_POINT('Ctrl Pts',(-13.3844668859563,14.169635722534,31.5193966593965));
#3910=CARTESIAN_POINT('Ctrl Pts',(-8.8540848656145,17.482671140015,31.7090337414813));
#3911=CARTESIAN_POINT('Ctrl Pts',(-2.98490642562824,19.5997045604786,31.8848557931755));
#3912=CARTESIAN_POINT('Ctrl Pts',(1.58195236160546,19.6981872613712,31.9971305321946));
#3913=CARTESIAN_POINT('Ctrl Pts',(3.84083910588455,19.4218550687348,32.0502406011435));
#3914=CARTESIAN_POINT('Ctrl Pts',(-16.5586071946796,10.260483368711,31.7784106183827));
#3915=CARTESIAN_POINT('Ctrl Pts',(-15.6546408178493,11.6779633301565,31.8229646886176));
#3916=CARTESIAN_POINT('Ctrl Pts',(-13.5073052254117,14.2983378090997,31.8886947718852));
#3917=CARTESIAN_POINT('Ctrl Pts',(-8.94750520184695,17.6652394699207,31.9729754335302));
#3918=CARTESIAN_POINT('Ctrl Pts',(-3.01363156417759,19.7964711482715,32.0462497263251));
#3919=CARTESIAN_POINT('Ctrl Pts',(1.5951968221227,19.8625613391973,32.0908936860391));
#3920=CARTESIAN_POINT('Ctrl Pts',(3.86278783089303,19.5546240247892,32.111593641488));
#3921=CARTESIAN_POINT('Ctrl Pts',(-16.8232753643953,10.4362161308422,32.0831219444411));
#3922=CARTESIAN_POINT('Ctrl Pts',(-15.8999785970614,11.8702283346415,32.0917177377961));
#3923=CARTESIAN_POINT('Ctrl Pts',(-13.7065698482467,14.5183224445191,32.1041205340543));
#3924=CARTESIAN_POINT('Ctrl Pts',(-9.0617307303607,17.9013934281975,32.119466627413));
#3925=CARTESIAN_POINT('Ctrl Pts',(-3.04106662458324,20.008888896927,32.1323994866102));
#3926=CARTESIAN_POINT('Ctrl Pts',(1.60877140132126,20.0262335789405,32.1400423089392));
#3927=CARTESIAN_POINT('Ctrl Pts',(3.88403256374174,19.6831344963948,32.1435486728137));
#3928=CARTESIAN_POINT('Ctrl Pts',(-17.0357828945976,10.5773155886887,32.15));
#3929=CARTESIAN_POINT('Ctrl Pts',(-16.0884984188424,12.0188563446117,32.1499865518652));
#3930=CARTESIAN_POINT('Ctrl Pts',(-13.8503032180278,14.678763274233,32.1500139460065));
#3931=CARTESIAN_POINT('Ctrl Pts',(-9.13837809243718,18.0621179651411,32.1499652376603));
#3932=CARTESIAN_POINT('Ctrl Pts',(-3.05783115239963,20.1451427657913,32.1500028774102));
#3933=CARTESIAN_POINT('Ctrl Pts',(1.61731588314567,20.1281397784002,32.1500062717478));
#3934=CARTESIAN_POINT('Ctrl Pts',(3.89711492851733,19.7622703875824,32.15));
#3935=CARTESIAN_POINT('Ctrl Pts',(-17.1422111381408,10.6479811667471,32.15));
#3936=CARTESIAN_POINT('Ctrl Pts',(-16.1826312763884,12.0931883246278,32.15));
#3937=CARTESIAN_POINT('Ctrl Pts',(-13.9221957622332,14.7590686258421,32.15));
#3938=CARTESIAN_POINT('Ctrl Pts',(-9.17652763228422,18.1424156423383,32.15));
#3939=CARTESIAN_POINT('Ctrl Pts',(-3.06623310845515,20.2132815752673,32.15));
#3940=CARTESIAN_POINT('Ctrl Pts',(1.62158877120923,20.1790995355928,32.15));
#3941=CARTESIAN_POINT('Ctrl Pts',(3.90365624121436,19.8018391214234,32.15));
#3942=CARTESIAN_POINT('',(-16.7130837741947,10.3632379690984,30.8547743205568));
#3943=CARTESIAN_POINT('',(3.82039570820352,19.2981919145036,31.9494608035197));
#3944=CARTESIAN_POINT('Ctrl Pts',(-16.7130837741707,10.3632379690933,30.8547743205568));
#3945=CARTESIAN_POINT('Ctrl Pts',(-15.706913713756,11.7299428656419,30.9324409942818));
#3946=CARTESIAN_POINT('Ctrl Pts',(-13.4384097041943,14.2463687931757,31.0885164478555));
#3947=CARTESIAN_POINT('Ctrl Pts',(-8.82456256637241,17.4496368780285,31.349796661748));
#3948=CARTESIAN_POINT('Ctrl Pts',(-2.95755460888113,19.4721823743784,31.6375294156866));
#3949=CARTESIAN_POINT('Ctrl Pts',(1.57158532933484,19.5569956634719,31.8459204507383));
#3950=CARTESIAN_POINT('Ctrl Pts',(3.82039570822126,19.2981919145008,31.9494608035199));
#3951=CARTESIAN_POINT('',(3.73018153085817,19.3196174352458,31.9555358535254));
#3952=CARTESIAN_POINT('Ctrl Pts',(3.82039570820341,19.2981919145029,31.9494608035191));
#3953=CARTESIAN_POINT('Ctrl Pts',(3.81387166665058,19.2994834562426,31.9496560607826));
#3954=CARTESIAN_POINT('Ctrl Pts',(3.80728201426177,19.3008042223113,31.9498709271484));
#3955=CARTESIAN_POINT('Ctrl Pts',(3.80076835027386,19.3021314879566,31.9501058030873));
#3956=CARTESIAN_POINT('Ctrl Pts',(3.78662613834397,19.3050131950997,31.9506157565191));
#3957=CARTESIAN_POINT('Ctrl Pts',(3.76816740264575,19.3088748473892,31.951391359452));
#3958=CARTESIAN_POINT('Ctrl Pts',(3.7534966938711,19.3123555795672,31.9523926478627));
#3959=CARTESIAN_POINT('Ctrl Pts',(3.75205089401998,19.3126986060795,31.9524913249381));
#3960=CARTESIAN_POINT('Ctrl Pts',(3.7506418925619,19.3130379634802,31.9525921653024));
#3961=CARTESIAN_POINT('Ctrl Pts',(3.7492774522306,19.3133723665972,31.952695111928));
#3962=CARTESIAN_POINT('Ctrl Pts',(3.74413563227298,19.3146325467469,31.9530830607463));
#3963=CARTESIAN_POINT('Ctrl Pts',(3.73671379895015,19.3165322585404,31.9537185152719));
#3964=CARTESIAN_POINT('Ctrl Pts',(3.73280095863054,19.3180197947735,31.9544898267999));
#3965=CARTESIAN_POINT('Ctrl Pts',(3.73224168420236,19.3182324129507,31.9546000727539));
#3966=CARTESIAN_POINT('Ctrl Pts',(3.73157011942461,19.3185066207267,31.9547494027007));
#3967=CARTESIAN_POINT('Ctrl Pts',(3.73105100838011,19.3187839120124,31.9549233511823));
#3968=CARTESIAN_POINT('Ctrl Pts',(3.73074109129588,19.3189494590714,31.9550272010363));
#3969=CARTESIAN_POINT('Ctrl Pts',(3.7304843473887,19.3191164164978,31.9551399354667));
#3970=CARTESIAN_POINT('Ctrl Pts',(3.73033004092766,19.319275343297,31.9552601513274));
#3971=CARTESIAN_POINT('Ctrl Pts',(3.7302748577273,19.3193321788264,31.9553031430199));
#3972=CARTESIAN_POINT('Ctrl Pts',(3.73022543640313,19.3193955613604,31.9553528228586));
#3973=CARTESIAN_POINT('Ctrl Pts',(3.73019738341789,19.3194614260954,31.9554077861783));
#3974=CARTESIAN_POINT('Ctrl Pts',(3.73017872738497,19.3195052280171,31.955444338349));
#3975=CARTESIAN_POINT('Ctrl Pts',(3.73016969156835,19.319549691007,31.9554828604463));
#3976=CARTESIAN_POINT('Ctrl Pts',(3.7301740224138,19.3195939854315,31.9555231462857));
#3977=CARTESIAN_POINT('Ctrl Pts',(3.73017446757699,19.3195985384102,31.955527287226));
#3978=CARTESIAN_POINT('Ctrl Pts',(3.73017505055745,19.3196030548579,31.9555314151946));
#3979=CARTESIAN_POINT('Ctrl Pts',(3.73017576904799,19.3196075351094,31.9555355301611));
#3980=CARTESIAN_POINT('Ctrl Pts',(3.80995923424041,19.8171206702343,32.15));
#3981=CARTESIAN_POINT('Ctrl Pts',(3.80982387795329,19.8162766120481,32.1500000053323));
#3982=CARTESIAN_POINT('Ctrl Pts',(3.80968852308234,19.8154325610363,32.149998544976));
#3983=CARTESIAN_POINT('Ctrl Pts',(3.80955316765027,19.8145885086801,32.1499956193557));
#3984=CARTESIAN_POINT('Ctrl Pts',(3.80389542792527,19.7793078518731,32.1498733309604));
#3985=CARTESIAN_POINT('Ctrl Pts',(3.79824834204854,19.7440936659056,32.1471955492321));
#3986=CARTESIAN_POINT('Ctrl Pts',(3.79265480483119,19.7092133890188,32.1419933044352));
#3987=CARTESIAN_POINT('Ctrl Pts',(3.79202970772638,19.7053153975959,32.14141193561));
#3988=CARTESIAN_POINT('Ctrl Pts',(3.79140528006685,19.7014215805206,32.1407989858012));
#3989=CARTESIAN_POINT('Ctrl Pts',(3.79078158255465,19.6975323162031,32.1401544581945));
#3990=CARTESIAN_POINT('Ctrl Pts',(3.78992362386586,19.6921822417697,32.1392678456147));
#3991=CARTESIAN_POINT('Ctrl Pts',(3.78906704675925,19.6868407820505,32.1383214801659));
#3992=CARTESIAN_POINT('Ctrl Pts',(3.78821200627519,19.6815089041703,32.1373155322403));
#3993=CARTESIAN_POINT('Ctrl Pts',(3.78275053438009,19.6474521527839,32.1308901565696));
#3994=CARTESIAN_POINT('Ctrl Pts',(3.77736910134479,19.6138944933727,32.1220582989736));
#3995=CARTESIAN_POINT('Ctrl Pts',(3.7721075522827,19.5810844564802,32.1108832639096));
#3996=CARTESIAN_POINT('Ctrl Pts',(3.77045946263945,19.5708072773912,32.1073828766026));
#3997=CARTESIAN_POINT('Ctrl Pts',(3.76882314871293,19.560603533631,32.1036522421334));
#3998=CARTESIAN_POINT('Ctrl Pts',(3.76719977518638,19.5504804888873,32.0996943540025));
#3999=CARTESIAN_POINT('Ctrl Pts',(3.76191327746406,19.5175149069646,32.0868055355963));
#4000=CARTESIAN_POINT('Ctrl Pts',(3.75678983704365,19.4855661774728,32.0715739656422));
#4001=CARTESIAN_POINT('Ctrl Pts',(3.75186692356665,19.4548679682783,32.0541404732548));
#4002=CARTESIAN_POINT('Ctrl Pts',(3.75084789200625,19.4485135108694,32.0505317811594));
#4003=CARTESIAN_POINT('Ctrl Pts',(3.74983746099636,19.4422126876606,32.0468285705925));
#4004=CARTESIAN_POINT('Ctrl Pts',(3.74883597858129,19.4359676685856,32.0430318315945));
#4005=CARTESIAN_POINT('Ctrl Pts',(3.74399706670659,19.4057933025609,32.0246869409139));
#4006=CARTESIAN_POINT('Ctrl Pts',(3.73936665806008,19.376919190685,32.0041617789224));
#4007=CARTESIAN_POINT('Ctrl Pts',(3.73498032065624,19.3495672517399,31.9816112587518));
#4008=CARTESIAN_POINT('Ctrl Pts',(3.73334410068764,19.3393642544412,31.9731993177613));
#4009=CARTESIAN_POINT('Ctrl Pts',(3.73174189616848,19.3293733960979,31.964505157241));
#4010=CARTESIAN_POINT('Ctrl Pts',(3.73017576904799,19.3196075351094,31.9555355301611));
#4011=CARTESIAN_POINT('Ctrl Pts',(-16.7130837741707,10.3632379690933,30.8547743205568));
#4012=CARTESIAN_POINT('Ctrl Pts',(-16.6916807200127,10.3490067973615,30.8790521028124));
#4013=CARTESIAN_POINT('Ctrl Pts',(-16.671839580905,10.3358141078994,30.9051273400606));
#4014=CARTESIAN_POINT('Ctrl Pts',(-16.6536260152703,10.323703614254,30.9327237679549));
#4015=CARTESIAN_POINT('Ctrl Pts',(-16.6350634045428,10.311361034895,30.9608490542796));
#4016=CARTESIAN_POINT('Ctrl Pts',(-16.6181907793395,10.3001421504479,30.9905554100428));
#4017=CARTESIAN_POINT('Ctrl Pts',(-16.6031103012395,10.29011492108,31.0215870434293));
#4018=CARTESIAN_POINT('Ctrl Pts',(-16.5921149173046,10.2828039302764,31.0442126340075));
#4019=CARTESIAN_POINT('Ctrl Pts',(-16.5820729005533,10.2761268627783,31.0675435845305));
#4020=CARTESIAN_POINT('Ctrl Pts',(-16.5730371515575,10.2701188937792,31.0914878695055));
#4021=CARTESIAN_POINT('Ctrl Pts',(-16.5604431774415,10.2617450217185,31.1248612738952));
#4022=CARTESIAN_POINT('Ctrl Pts',(-16.5498916955647,10.2547292691771,31.159188562654));
#4023=CARTESIAN_POINT('Ctrl Pts',(-16.5414773686762,10.2491345359953,31.1941954038681));
#4024=CARTESIAN_POINT('Ctrl Pts',(-16.5330630417876,10.2435398028135,31.2292022450822));
#4025=CARTESIAN_POINT('Ctrl Pts',(-16.5267853530711,10.2393657457772,31.2648898924781));
#4026=CARTESIAN_POINT('Ctrl Pts',(-16.5227828299511,10.2367043973033,31.3010029517338));
#4027=CARTESIAN_POINT('Ctrl Pts',(-16.5201131042838,10.2349292494485,31.3250907479387));
#4028=CARTESIAN_POINT('Ctrl Pts',(-16.5184566441719,10.233827799233,31.3493681942262));
#4029=CARTESIAN_POINT('Ctrl Pts',(-16.5178012523029,10.2333919660529,31.3737504420525));
#4030=CARTESIAN_POINT('Ctrl Pts',(-16.5168449874104,10.2327560534197,31.4093259331484));
#4031=CARTESIAN_POINT('Ctrl Pts',(-16.5180243839358,10.2335401590397,31.4448789546986));
#4032=CARTESIAN_POINT('Ctrl Pts',(-16.5212498922204,10.2356847836179,31.4801443955095));
#4033=CARTESIAN_POINT('Ctrl Pts',(-16.5245074881183,10.2378507430923,31.5157606597347));
#4034=CARTESIAN_POINT('Ctrl Pts',(-16.5298522748932,10.2414045360892,31.5510848249845));
#4035=CARTESIAN_POINT('Ctrl Pts',(-16.5372356389378,10.2463138505766,31.5858425307839));
#4036=CARTESIAN_POINT('Ctrl Pts',(-16.5425757264716,10.2498645584837,31.6109813686257));
#4037=CARTESIAN_POINT('Ctrl Pts',(-16.5489831196801,10.254124954632,31.6358239272857));
#4038=CARTESIAN_POINT('Ctrl Pts',(-16.5564527113967,10.2590916376754,31.6602604041429));
#4039=CARTESIAN_POINT('Ctrl Pts',(-16.5667869642741,10.2659630920305,31.6940685078325));
#4040=CARTESIAN_POINT('Ctrl Pts',(-16.5790807738472,10.2741375116691,31.7268641874428));
#4041=CARTESIAN_POINT('Ctrl Pts',(-16.5932728692038,10.2835740965835,31.7583789085346));
#4042=CARTESIAN_POINT('Ctrl Pts',(-16.5982944479195,10.2869130365189,31.7695297392392));
#4043=CARTESIAN_POINT('Ctrl Pts',(-16.6035540657415,10.2904102477317,31.7805200825277));
#4044=CARTESIAN_POINT('Ctrl Pts',(-16.6090502348283,10.2940647372731,31.7913374977684));
#4045=CARTESIAN_POINT('Ctrl Pts',(-16.624545901683,10.3043680506471,31.8218356611536));
#4046=CARTESIAN_POINT('Ctrl Pts',(-16.6419194509537,10.315919933496,31.8509617677889));
#4047=CARTESIAN_POINT('Ctrl Pts',(-16.6609958636451,10.3286040656468,31.8785270453559));
#4048=CARTESIAN_POINT('Ctrl Pts',(-16.6678854499458,10.3331850329657,31.8884824474418));
#4049=CARTESIAN_POINT('Ctrl Pts',(-16.6749974553207,10.337913888475,31.8982339338998));
#4050=CARTESIAN_POINT('Ctrl Pts',(-16.6823245672217,10.3427857716118,31.9077713710138));
#4051=CARTESIAN_POINT('Ctrl Pts',(-16.7025185586251,10.3562129947131,31.9340571607891));
#4052=CARTESIAN_POINT('Ctrl Pts',(-16.724204436036,10.3706321933565,31.9585377665688));
#4053=CARTESIAN_POINT('Ctrl Pts',(-16.7471875209224,10.385913935244,31.9810500148988));
#4054=CARTESIAN_POINT('Ctrl Pts',(-16.7701940233771,10.4012112477668,32.0035852010596));
#4055=CARTESIAN_POINT('Ctrl Pts',(-16.7945011614562,10.4173733823233,32.0241488534912));
#4056=CARTESIAN_POINT('Ctrl Pts',(-16.8199431804936,10.4342901084807,32.0425403097648));
#4057=CARTESIAN_POINT('Ctrl Pts',(-16.8254315427387,10.4379393912288,32.0465077218674));
#4058=CARTESIAN_POINT('Ctrl Pts',(-16.8309728011565,10.441623844984,32.0503738866138));
#4059=CARTESIAN_POINT('Ctrl Pts',(-16.8365654173615,10.4453424465354,32.0541365048752));
#4060=CARTESIAN_POINT('Ctrl Pts',(-16.8498763700636,10.4541930680613,32.0630918903117));
#4061=CARTESIAN_POINT('Ctrl Pts',(-16.8634782106059,10.4632371009975,32.0714609360682));
#4062=CARTESIAN_POINT('Ctrl Pts',(-16.8773429746698,10.4724559537377,32.0792308051185));
#4063=CARTESIAN_POINT('Ctrl Pts',(-16.9043915831801,10.4904409073608,32.0943889531509));
#4064=CARTESIAN_POINT('Ctrl Pts',(-16.9322944055448,10.5089938345331,32.1071882170369));
#4065=CARTESIAN_POINT('Ctrl Pts',(-16.9608278475126,10.5279660718966,32.1175721296286));
#4066=CARTESIAN_POINT('Ctrl Pts',(-16.9747520669578,10.5372244570825,32.1226394424958));
#4067=CARTESIAN_POINT('Ctrl Pts',(-16.9888267508308,10.5465828883808,32.1271308425653));
#4068=CARTESIAN_POINT('Ctrl Pts',(-17.0030270038919,10.5560248119119,32.1310354618953));
#4069=CARTESIAN_POINT('Ctrl Pts',(-17.0320521977683,10.5753240215723,32.1390164698803));
#4070=CARTESIAN_POINT('Ctrl Pts',(-17.0614909090598,10.5948981829906,32.1445187633478));
#4071=CARTESIAN_POINT('Ctrl Pts',(-17.0911269626097,10.6146035530929,32.1474683527724));
#4072=CARTESIAN_POINT('Ctrl Pts',(-17.1057014611118,10.624294313253,32.1489189098304));
#4073=CARTESIAN_POINT('Ctrl Pts',(-17.120323841706,10.6340169089554,32.1497513299987));
#4074=CARTESIAN_POINT('Ctrl Pts',(-17.134968717312,10.6437544584219,32.1499521771771));
#4075=CARTESIAN_POINT('Ctrl Pts',(-17.1372922727674,10.6452994176823,32.1499840435835));
#4076=CARTESIAN_POINT('Ctrl Pts',(-17.1396160332004,10.646844512838,32.149999999917));
#4077=CARTESIAN_POINT('Ctrl Pts',(-17.141939893209,10.6483896743617,32.15));
#4078=CARTESIAN_POINT('Ctrl Pts',(3.73018153085817,19.3196174352458,31.9555358535254));
#4079=CARTESIAN_POINT('Ctrl Pts',(6.12997854814249,18.9061477931287,31.9284640417641));
#4080=CARTESIAN_POINT('Ctrl Pts',(10.7585807891658,17.1665842162159,31.8746201331094));
#4081=CARTESIAN_POINT('Ctrl Pts',(16.2663532136789,12.2245161196464,31.794506694849));
#4082=CARTESIAN_POINT('Ctrl Pts',(19.6106000502237,5.65799233441592,31.7148838342367));
#4083=CARTESIAN_POINT('Ctrl Pts',(20.4873688468733,-2.48737689374605,31.6268148277615));
#4084=CARTESIAN_POINT('Ctrl Pts',(18.1517126247384,-9.5457848879329,31.5478496910551));
#4085=CARTESIAN_POINT('Ctrl Pts',(12.047641007241,-17.1126229590715,31.4427439979011));
#4086=CARTESIAN_POINT('Ctrl Pts',(5.19508212542817,-20.0935045538516,31.3662059650053));
#4087=CARTESIAN_POINT('Ctrl Pts',(-2.05101610534654,-20.0745662592181,31.2873919172101));
#4088=CARTESIAN_POINT('Ctrl Pts',(-6.8321822159075,-19.2151154478676,31.2348125457278));
#4089=CARTESIAN_POINT('Ctrl Pts',(-12.7602417826593,-15.9930483510104,31.1623861788761));
#4090=CARTESIAN_POINT('Ctrl Pts',(-17.5570285617418,-10.4107727490599,31.0831151080611));
#4091=CARTESIAN_POINT('Ctrl Pts',(-20.0482726756703,-3.46557950278483,31.0034822614927));
#4092=CARTESIAN_POINT('Ctrl Pts',(-19.8717973316423,3.92766548542213,30.92335437586));
#4093=CARTESIAN_POINT('Ctrl Pts',(-17.9657170426517,8.49252442016676,30.8694973881958));
#4094=CARTESIAN_POINT('Ctrl Pts',(-16.6215191189507,10.523342468753,30.842418128013));
#4095=CARTESIAN_POINT('Ctrl Pts',(3.73632796642511,19.3581052392023,31.9908862095809));
#4096=CARTESIAN_POINT('Ctrl Pts',(6.14117311996071,18.9447835905603,31.9684872711954));
#4097=CARTESIAN_POINT('Ctrl Pts',(10.7798777469454,17.2021877070662,31.9237161431114));
#4098=CARTESIAN_POINT('Ctrl Pts',(16.2977480067825,12.2484565601092,31.8564062841538));
#4099=CARTESIAN_POINT('Ctrl Pts',(19.644518586194,5.66760373768356,31.7887633110884));
#4100=CARTESIAN_POINT('Ctrl Pts',(20.5156886630505,-2.49180206602603,31.7130450927571));
#4101=CARTESIAN_POINT('Ctrl Pts',(18.1688973207237,-9.55599779234654,31.6441284257837));
#4102=CARTESIAN_POINT('Ctrl Pts',(12.0499682127369,-17.1201231144102,31.5510434743952));
#4103=CARTESIAN_POINT('Ctrl Pts',(5.19124148398682,-20.0888675051933,31.4818675232347));
#4104=CARTESIAN_POINT('Ctrl Pts',(-2.04948046829646,-20.0561200346661,31.4090295695095));
#4105=CARTESIAN_POINT('Ctrl Pts',(-6.82384650316869,-19.1879583372546,31.3599368280557));
#4106=CARTESIAN_POINT('Ctrl Pts',(-12.7344212889667,-15.9579644891568,31.2909955471033));
#4107=CARTESIAN_POINT('Ctrl Pts',(-17.5048167001973,-10.378024380221,31.2134741246127));
#4108=CARTESIAN_POINT('Ctrl Pts',(-19.9678233695302,-3.45043482253276,31.1330652358612));
#4109=CARTESIAN_POINT('Ctrl Pts',(-19.7691442980502,3.90797698072839,31.0487322502811));
#4110=CARTESIAN_POINT('Ctrl Pts',(-17.8582466357422,8.43921179547209,30.9889845751637));
#4111=CARTESIAN_POINT('Ctrl Pts',(-16.5157256874222,10.451421673274,30.957499444102));
#4112=CARTESIAN_POINT('Ctrl Pts',(3.74979827748022,19.4424537507056,32.0533536602643));
#4113=CARTESIAN_POINT('Ctrl Pts',(6.16592228915814,19.0307974889031,32.0394945510149));
#4114=CARTESIAN_POINT('Ctrl Pts',(10.8283379571442,17.2845937697128,32.0115696752777));
#4115=CARTESIAN_POINT('Ctrl Pts',(16.3745951280548,12.3082400751548,31.9688607097411));
#4116=CARTESIAN_POINT('Ctrl Pts',(19.7356979445205,5.69471361071208,31.9251571088194));
#4117=CARTESIAN_POINT('Ctrl Pts',(20.6045007641257,-2.50309700102063,31.875277520129));
#4118=CARTESIAN_POINT('Ctrl Pts',(18.2383549630336,-9.59363620647464,31.8287753551836));
#4119=CARTESIAN_POINT('Ctrl Pts',(12.0843248233567,-17.1742782010836,31.7644840774614));
#4120=CARTESIAN_POINT('Ctrl Pts',(5.19890384545407,-20.1338191083365,31.7151591269728));
#4121=CARTESIAN_POINT('Ctrl Pts',(-2.05271858498849,-20.0802827249453,31.6614305641917));
#4122=CARTESIAN_POINT('Ctrl Pts',(-6.82929610574732,-19.1964402262755,31.6246538010723));
#4123=CARTESIAN_POINT('Ctrl Pts',(-12.7281486393844,-15.9448021223881,31.5714566507462));
#4124=CARTESIAN_POINT('Ctrl Pts',(-17.4681501678154,-10.352293543456,31.5093042682366));
#4125=CARTESIAN_POINT('Ctrl Pts',(-19.889105194645,-3.43336493448996,31.4418506452203));
#4126=CARTESIAN_POINT('Ctrl Pts',(-19.6478134570404,3.88704646745318,31.3671515142111));
#4127=CARTESIAN_POINT('Ctrl Pts',(-17.7185719111493,8.37087256785886,31.3103515116259));
#4128=CARTESIAN_POINT('Ctrl Pts',(-16.372543456042,10.3540831161391,31.2790091749372));
#4129=CARTESIAN_POINT('Ctrl Pts',(3.77074143516444,19.5735957985482,32.1128067355372));
#4130=CARTESIAN_POINT('Ctrl Pts',(6.20481747469522,19.1671408038481,32.1074093501452));
#4131=CARTESIAN_POINT('Ctrl Pts',(10.9071917843644,17.4213795787934,32.0964730579296));
#4132=CARTESIAN_POINT('Ctrl Pts',(16.5103160935254,12.4160310442638,32.0795622517607));
#4133=CARTESIAN_POINT('Ctrl Pts',(19.9122701617255,5.74943587583744,32.0620552033585));
#4134=CARTESIAN_POINT('Ctrl Pts',(20.7992991518684,-2.5238478494217,32.0418242475901));
#4135=CARTESIAN_POINT('Ctrl Pts',(18.415647067867,-9.68513456832816,32.0226779392896));
#4136=CARTESIAN_POINT('Ctrl Pts',(12.2039853238972,-17.3429392176376,31.9958170562485));
#4137=CARTESIAN_POINT('Ctrl Pts',(5.24903726377515,-20.3316076951353,31.9748075120685));
#4138=CARTESIAN_POINT('Ctrl Pts',(-2.07346462443109,-20.2735066907152,31.9514437977894));
#4139=CARTESIAN_POINT('Ctrl Pts',(-6.89562774866056,-19.3775684796038,31.935302904125));
#4140=CARTESIAN_POINT('Ctrl Pts',(-12.8464910871285,-16.0882955084286,31.9115591624785));
#4141=CARTESIAN_POINT('Ctrl Pts',(-17.6196178281242,-10.4374263326279,31.8831912027344));
#4142=CARTESIAN_POINT('Ctrl Pts',(-20.0444493427152,-3.45496514162855,31.851629747101));
#4143=CARTESIAN_POINT('Ctrl Pts',(-19.7777393832644,3.91924373784748,31.8156131673854));
#4144=CARTESIAN_POINT('Ctrl Pts',(-17.8164286815684,8.4225023302841,31.7872906074242));
#4145=CARTESIAN_POINT('Ctrl Pts',(-16.4529098675813,10.4087180416179,31.7712146896806));
#4146=CARTESIAN_POINT('Ctrl Pts',(3.79097079751506,19.7002681965318,32.1437539802444));
#4147=CARTESIAN_POINT('Ctrl Pts',(6.2425746897186,19.300007894716,32.1428401813001));
#4148=CARTESIAN_POINT('Ctrl Pts',(10.9849290081705,17.5574060531217,32.1409844375724));
#4149=CARTESIAN_POINT('Ctrl Pts',(16.6488211616628,12.5269555607522,32.1380941461423));
#4150=CARTESIAN_POINT('Ctrl Pts',(20.0989757753984,5.80816013953869,32.1350809566298));
#4151=CARTESIAN_POINT('Ctrl Pts',(21.0142105972763,-2.54531743057054,32.1315738799035));
#4152=CARTESIAN_POINT('Ctrl Pts',(18.6202029841978,-9.78926014609011,32.1282251100569));
#4153=CARTESIAN_POINT('Ctrl Pts',(12.3521597601899,-17.5471550493865,32.1234884790041));
#4154=CARTESIAN_POINT('Ctrl Pts',(5.31691504709194,-20.5864943332274,32.1197449489256));
#4155=CARTESIAN_POINT('Ctrl Pts',(-2.10148892156898,-20.53975638408,32.1155343614435));
#4156=CARTESIAN_POINT('Ctrl Pts',(-6.98955712306833,-19.6396672815952,32.1126124503567));
#4157=CARTESIAN_POINT('Ctrl Pts',(-13.0283854312407,-16.314027574704,32.1082731536799));
#4158=CARTESIAN_POINT('Ctrl Pts',(-17.8791741394119,-10.588217968738,32.1030355221264));
#4159=CARTESIAN_POINT('Ctrl Pts',(-20.3504885532367,-3.50357502078059,32.0971310597864));
#4160=CARTESIAN_POINT('Ctrl Pts',(-20.0891774069997,3.98722516608078,32.0903120020834));
#4161=CARTESIAN_POINT('Ctrl Pts',(-18.1009776642564,8.5667328612369,32.0848326901383));
#4162=CARTESIAN_POINT('Ctrl Pts',(-16.7165226443172,10.5879280391325,32.0817229242654));
#4163=CARTESIAN_POINT('Ctrl Pts',(3.80341753772608,19.778207303177,32.15));
#4164=CARTESIAN_POINT('Ctrl Pts',(6.26585119729282,19.3820454605145,32.1500015885146));
#4165=CARTESIAN_POINT('Ctrl Pts',(11.0331485473893,17.642067416855,32.1499991714854));
#4166=CARTESIAN_POINT('Ctrl Pts',(16.7358877387203,12.5968992879839,32.1499991603323));
#4167=CARTESIAN_POINT('Ctrl Pts',(20.2178923482104,5.84575842104387,32.1499994283974));
#4168=CARTESIAN_POINT('Ctrl Pts',(21.1531753366466,-2.55888689929822,32.1499982964579));
#4169=CARTESIAN_POINT('Ctrl Pts',(18.7544864188238,-9.85730919547739,32.1499997482354));
#4170=CARTESIAN_POINT('Ctrl Pts',(12.4516426603159,-17.6833083977031,32.1500024996547));
#4171=CARTESIAN_POINT('Ctrl Pts',(5.36366477959711,-20.7597125476536,32.1499949484681));
#4172=CARTESIAN_POINT('Ctrl Pts',(-2.12078602682706,-20.7241312475643,32.1500021552048));
#4173=CARTESIAN_POINT('Ctrl Pts',(-7.05506001175335,-19.8235405774418,32.1500043281523));
#4174=CARTESIAN_POINT('Ctrl Pts',(-13.1579662836225,-16.4756824351233,32.1499984276076));
#4175=CARTESIAN_POINT('Ctrl Pts',(-18.0687418195748,-10.6991004624915,32.1499986258701));
#4176=CARTESIAN_POINT('Ctrl Pts',(-20.5802814896751,-3.54087610587247,32.1500023475537));
#4177=CARTESIAN_POINT('Ctrl Pts',(-20.3308896815209,4.03884685557051,32.1500017853204));
#4178=CARTESIAN_POINT('Ctrl Pts',(-18.3277834683732,8.68135594686232,32.1499960280253));
#4179=CARTESIAN_POINT('Ctrl Pts',(-16.9296129493202,10.7327917043268,32.15));
#4180=CARTESIAN_POINT('Ctrl Pts',(3.80964102444519,19.8171775867117,32.15));
#4181=CARTESIAN_POINT('Ctrl Pts',(6.27749030648639,19.4230663347909,32.15));
#4182=CARTESIAN_POINT('Ctrl Pts',(11.0572584572391,17.6843993363151,32.15));
#4183=CARTESIAN_POINT('Ctrl Pts',(16.7794214023622,12.6318744127764,32.15));
#4184=CARTESIAN_POINT('Ctrl Pts',(20.2773562224042,5.86456166952223,32.15));
#4185=CARTESIAN_POINT('Ctrl Pts',(21.2226656037034,-2.5656682820953,32.15));
#4186=CARTESIAN_POINT('Ctrl Pts',(18.8216458248211,-9.89133728797753,32.15));
#4187=CARTESIAN_POINT('Ctrl Pts',(12.5014005933779,-17.7514110720497,32.15));
#4188=CARTESIAN_POINT('Ctrl Pts',(5.38706733060709,-20.846341422417,32.15));
#4189=CARTESIAN_POINT('Ctrl Pts',(-2.13044139169403,-20.8163737730673,32.15));
#4190=CARTESIAN_POINT('Ctrl Pts',(-7.08784396868955,-19.9155399205596,32.15));
#4191=CARTESIAN_POINT('Ctrl Pts',(-13.2227889775787,-16.5565850181309,32.15));
#4192=CARTESIAN_POINT('Ctrl Pts',(-18.1635935058778,-10.7545972156586,32.15));
#4193=CARTESIAN_POINT('Ctrl Pts',(-20.6953236537551,-3.55958188418812,32.15));
#4194=CARTESIAN_POINT('Ctrl Pts',(-20.4519186196165,4.06472638574137,32.15));
#4195=CARTESIAN_POINT('Ctrl Pts',(-18.4413576962676,8.7386053643921,32.15));
#4196=CARTESIAN_POINT('Ctrl Pts',(-17.0363395274687,10.80534687423,32.15));
#4197=CARTESIAN_POINT('',(-16.621519118964,10.5233424687322,30.8424181280136));
#4198=CARTESIAN_POINT('Ctrl Pts',(3.73018153085817,19.3196174352458,31.9555358535254));
#4199=CARTESIAN_POINT('Ctrl Pts',(6.12997854814249,18.9061477931287,31.9284640417641));
#4200=CARTESIAN_POINT('Ctrl Pts',(10.7585807891658,17.1665842162159,31.8746201331094));
#4201=CARTESIAN_POINT('Ctrl Pts',(16.2663532136789,12.2245161196464,31.794506694849));
#4202=CARTESIAN_POINT('Ctrl Pts',(19.6106000502237,5.65799233441592,31.7148838342367));
#4203=CARTESIAN_POINT('Ctrl Pts',(20.4873688468733,-2.48737689374605,31.6268148277615));
#4204=CARTESIAN_POINT('Ctrl Pts',(18.1517126247384,-9.5457848879329,31.5478496910551));
#4205=CARTESIAN_POINT('Ctrl Pts',(12.047641007241,-17.1126229590715,31.4427439979011));
#4206=CARTESIAN_POINT('Ctrl Pts',(5.19508212542817,-20.0935045538516,31.3662059650053));
#4207=CARTESIAN_POINT('Ctrl Pts',(-2.05101610534654,-20.0745662592181,31.2873919172101));
#4208=CARTESIAN_POINT('Ctrl Pts',(-6.8321822159075,-19.2151154478676,31.2348125457278));
#4209=CARTESIAN_POINT('Ctrl Pts',(-12.7602417826593,-15.9930483510104,31.1623861788761));
#4210=CARTESIAN_POINT('Ctrl Pts',(-17.5570285617418,-10.4107727490599,31.0831151080611));
#4211=CARTESIAN_POINT('Ctrl Pts',(-20.0482726756703,-3.46557950278483,31.0034822614927));
#4212=CARTESIAN_POINT('Ctrl Pts',(-19.8717973316423,3.92766548542213,30.92335437586));
#4213=CARTESIAN_POINT('Ctrl Pts',(-17.9657170426517,8.49252442016676,30.8694973881958));
#4214=CARTESIAN_POINT('Ctrl Pts',(-16.6215191189507,10.523342468753,30.842418128013));
#4215=CARTESIAN_POINT('Ctrl Pts',(-16.6215191189643,10.5233424687324,30.8424181280132));
#4216=CARTESIAN_POINT('Ctrl Pts',(-16.6321041880394,10.506623453027,30.8429990891645));
#4217=CARTESIAN_POINT('Ctrl Pts',(-16.6445388338014,10.486856788262,30.8437158811874));
#4218=CARTESIAN_POINT('Ctrl Pts',(-16.6566692249853,10.4672268833683,30.8445541796107));
#4219=CARTESIAN_POINT('Ctrl Pts',(-16.6666238617904,10.451117874947,30.845242117552));
#4220=CARTESIAN_POINT('Ctrl Pts',(-16.6763744322953,10.4351015547605,30.8460118960565));
#4221=CARTESIAN_POINT('Ctrl Pts',(-16.6847535564347,10.4209517584087,30.8468559556219));
#4222=CARTESIAN_POINT('Ctrl Pts',(-16.6959900474276,10.4019767370804,30.847987848114));
#4223=CARTESIAN_POINT('Ctrl Pts',(-16.7053223338911,10.3854269802819,30.8493001921999));
#4224=CARTESIAN_POINT('Ctrl Pts',(-16.7101088539879,10.3749981943364,30.8509784827601));
#4225=CARTESIAN_POINT('Ctrl Pts',(-16.711769844133,10.3713792581717,30.851560873312));
#4226=CARTESIAN_POINT('Ctrl Pts',(-16.713046565937,10.3681466745974,30.8522421822033));
#4227=CARTESIAN_POINT('Ctrl Pts',(-16.7134609088261,10.3659573057719,30.8530581625042));
#4228=CARTESIAN_POINT('Ctrl Pts',(-16.7135704487829,10.3653785016632,30.8532738834669));
#4229=CARTESIAN_POINT('Ctrl Pts',(-16.7136316127133,10.3648094594451,30.8535226018625));
#4230=CARTESIAN_POINT('Ctrl Pts',(-16.7135897565226,10.3643312906052,30.8538051370887));
#4231=CARTESIAN_POINT('Ctrl Pts',(-16.713565735842,10.3640568762169,30.853967280091));
#4232=CARTESIAN_POINT('Ctrl Pts',(-16.7135060600366,10.3637936367481,30.8541517083183));
#4233=CARTESIAN_POINT('Ctrl Pts',(-16.7133868941088,10.3635795633304,30.8543574265624));
#4234=CARTESIAN_POINT('Ctrl Pts',(-16.7133079446144,10.3634377359773,30.8544937184681));
#4235=CARTESIAN_POINT('Ctrl Pts',(-16.7132059398312,10.3633229063292,30.8546341178552));
#4236=CARTESIAN_POINT('Ctrl Pts',(-16.713078569023,10.3632382189362,30.8547788174982));
#4237=CARTESIAN_POINT('Ctrl Pts',(-1.15201354082534,19.6389536212611,12.15));
#4238=CARTESIAN_POINT('Ctrl Pts',(-4.37777962789152,19.4497314109794,12.244868411154));
#4239=CARTESIAN_POINT('Ctrl Pts',(-10.7312122852886,17.4519086876028,12.4346052334619));
#4240=CARTESIAN_POINT('Ctrl Pts',(-17.7106510837239,10.2976062409735,12.7192104669238));
#4241=CARTESIAN_POINT('Ctrl Pts',(-20.474830453068,0.695054094583096,13.0038157003858));
#4242=CARTESIAN_POINT('Ctrl Pts',(-18.3678378562042,-9.07382433143709,13.2884209338477));
#4243=CARTESIAN_POINT('Ctrl Pts',(-11.8901188126847,-16.6832115285409,13.5730261673096));
#4244=CARTESIAN_POINT('Ctrl Pts',(-2.5834238290547,-20.32324596064,13.8576314007716));
#4245=CARTESIAN_POINT('Ctrl Pts',(7.33804425409601,-19.1274637219711,14.1422366342335));
#4246=CARTESIAN_POINT('Ctrl Pts',(15.5134659801478,-13.3805678669021,14.4268418676954));
#4247=CARTESIAN_POINT('Ctrl Pts',(19.9976448256424,-4.44987995126152,14.7114471011573));
#4248=CARTESIAN_POINT('Ctrl Pts',(19.7235901616365,5.53959369852944,14.9960523346192));
#4249=CARTESIAN_POINT('Ctrl Pts',(14.7565247441193,14.2109884210193,15.2806575680812));
#4250=CARTESIAN_POINT('Ctrl Pts',(6.27830097643061,19.5010278536041,15.5652628015431));
#4251=CARTESIAN_POINT('Ctrl Pts',(-3.69377558153022,20.151009949513,15.849868035005));
#4252=CARTESIAN_POINT('Ctrl Pts',(-12.7869586883959,16.0062755671686,16.134473268467));
#4253=CARTESIAN_POINT('Ctrl Pts',(-18.8376225643803,8.05302101968357,16.4190785019289));
#4254=CARTESIAN_POINT('Ctrl Pts',(-20.4060774563454,-1.81636328021469,16.7036837353908));
#4255=CARTESIAN_POINT('Ctrl Pts',(-17.1191262038215,-11.2535634016336,16.9882889688527));
#4256=CARTESIAN_POINT('Ctrl Pts',(-9.75886352751131,-18.0130995353988,17.2728942023147));
#4257=CARTESIAN_POINT('Ctrl Pts',(-0.0765844971538076,-20.4866128612357,
17.5574994357766));
#4258=CARTESIAN_POINT('Ctrl Pts',(9.62391697844065,-18.0855576054751,17.8421046692385));
#4259=CARTESIAN_POINT('Ctrl Pts',(17.0345112008334,-11.3812389488751,18.1267099027005));
#4260=CARTESIAN_POINT('Ctrl Pts',(20.3919271850446,-1.96887722661477,18.4113151361623));
#4261=CARTESIAN_POINT('Ctrl Pts',(18.8973040086604,7.91195760084907,18.6959203696243));
#4262=CARTESIAN_POINT('Ctrl Pts',(12.9062711361935,15.9102274407765,18.9805256030862));
#4263=CARTESIAN_POINT('Ctrl Pts',(3.84433023175714,20.1228302416894,19.2651308365482));
#4264=CARTESIAN_POINT('Ctrl Pts',(-6.13232759323536,19.5474225961437,19.5497360700101));
#4265=CARTESIAN_POINT('Ctrl Pts',(-14.6498641999436,14.3209165484371,19.834341303472));
#4266=CARTESIAN_POINT('Ctrl Pts',(-19.6816236082419,5.68690284843435,20.1189465369339));
#4267=CARTESIAN_POINT('Ctrl Pts',(-20.0303529306596,-4.3002480552891,20.4035517703958));
#4268=CARTESIAN_POINT('Ctrl Pts',(-15.6130757857456,-13.2642013092605,20.6881570038578));
#4269=CARTESIAN_POINT('Ctrl Pts',(-7.48083563305684,-19.0720809062639,20.9727622373197));
#4270=CARTESIAN_POINT('Ctrl Pts',(2.43138868324822,-20.3419645298807,21.2573674707816));
#4271=CARTESIAN_POINT('Ctrl Pts',(11.7650902831003,-16.7716970666188,21.5419727042436));
#4272=CARTESIAN_POINT('Ctrl Pts',(18.2994155278655,-9.21078515667632,21.8265779377054));
#4273=CARTESIAN_POINT('Ctrl Pts',(20.479592193407,0.541733749807645,22.1111831711674));
#4274=CARTESIAN_POINT('Ctrl Pts',(17.7868707537478,10.1653529527214,22.3957884046293));
#4275=CARTESIAN_POINT('Ctrl Pts',(10.8619552364506,17.3702360463316,22.6803936380913));
#4276=CARTESIAN_POINT('Ctrl Pts',(1.35255460877542,20.4420587978367,22.9649988715532));
#4277=CARTESIAN_POINT('Ctrl Pts',(-8.47867180175904,18.6499141108476,23.2496041050151));
#4278=CARTESIAN_POINT('Ctrl Pts',(-16.2924896932553,12.420223486681,23.534209338477));
#4279=CARTESIAN_POINT('Ctrl Pts',(-20.2296853646655,3.23527462676242,23.8188145719389));
#4280=CARTESIAN_POINT('Ctrl Pts',(-19.3534455657144,-6.71947294055605,24.1034198054009));
#4281=CARTESIAN_POINT('Ctrl Pts',(-13.8722621069659,-15.0753943862032,24.3880250388628));
#4282=CARTESIAN_POINT('Ctrl Pts',(-5.09032348192793,-19.844288314608,24.6726302723248));
#4283=CARTESIAN_POINT('Ctrl Pts',(4.9028027202683,-19.8914478444888,24.9572355057866));
#4284=CARTESIAN_POINT('Ctrl Pts',(13.7293598882717,-15.2056518742979,25.2418407392486));
#4285=CARTESIAN_POINT('Ctrl Pts',(19.289163931826,-6.90183502229279,25.5264459727105));
#4286=CARTESIAN_POINT('Ctrl Pts',(20.2593194371447,3.04419904207471,25.8110512061724));
#4287=CARTESIAN_POINT('Ctrl Pts',(16.4089883641211,12.2658987738456,26.0956564396344));
#4288=CARTESIAN_POINT('Ctrl Pts',(8.65431546866272,18.5690601709362,26.3802616730963));
#4289=CARTESIAN_POINT('Ctrl Pts',(-1.15955846225038,20.4539139540401,26.6648669065582));
#4290=CARTESIAN_POINT('Ctrl Pts',(-10.6975279619232,17.4719794918048,26.9494721400202));
#4291=CARTESIAN_POINT('Ctrl Pts',(-17.6901360482166,10.3327759323889,27.234077373482));
#4292=CARTESIAN_POINT('Ctrl Pts',(-20.473567036342,0.734999770102665,27.518682606944));
#4293=CARTESIAN_POINT('Ctrl Pts',(-18.3855335414051,-9.03766165889047,27.8032878404059));
#4294=CARTESIAN_POINT('Ctrl Pts',(-11.9228606126709,-16.6599089649283,28.0878930738678));
#4295=CARTESIAN_POINT('Ctrl Pts',(-2.62327158428184,-20.3181105889906,28.3724983073298));
#4296=CARTESIAN_POINT('Ctrl Pts',(7.30049663533287,-19.1418369311378,28.6571035407917));
#4297=CARTESIAN_POINT('Ctrl Pts',(15.4871903955398,-13.4109695723036,28.9417087742536));
#4298=CARTESIAN_POINT('Ctrl Pts',(19.9888742497555,-4.48910669816844,29.2263140077155));
#4299=CARTESIAN_POINT('Ctrl Pts',(19.7344209802929,5.50089083640918,29.5109192411775));
#4300=CARTESIAN_POINT('Ctrl Pts',(14.7843751812003,14.1820104545299,29.7955244746394));
#4301=CARTESIAN_POINT('Ctrl Pts',(6.3165465047044,19.4886741541334,30.0801297081014));
#4302=CARTESIAN_POINT('Ctrl Pts',(-3.65423581315761,20.1582169628052,30.3647349415632));
#4303=CARTESIAN_POINT('Ctrl Pts',(-12.7555330819115,16.0313315174508,30.6493401750252));
#4304=CARTESIAN_POINT('Ctrl Pts',(-18.8217869157137,8.08995948744245,30.9339454084871));
#4305=CARTESIAN_POINT('Ctrl Pts',(-20.4096033027718,-1.77632293704352,31.2185506419491));
#4306=CARTESIAN_POINT('Ctrl Pts',(-17.1411671910886,-11.2199648165725,31.5031558754109));
#4307=CARTESIAN_POINT('Ctrl Pts',(-9.79419009947614,-17.9939045847675,31.7877611088729));
#4308=CARTESIAN_POINT('Ctrl Pts',(-0.116761483130656,-20.4864533732233,
32.0723663423348));
#4309=CARTESIAN_POINT('Ctrl Pts',(9.58839040534989,-18.104343172852,32.3569715757968));
#4310=CARTESIAN_POINT('Ctrl Pts',(17.0122052098207,-11.4147548991881,32.6415768092586));
#4311=CARTESIAN_POINT('Ctrl Pts',(20.3879165946066,-2.00864113460785,32.9261820427206));
#4312=CARTESIAN_POINT('Ctrl Pts',(18.9130064644333,7.87439156886752,33.2107872761825));
#4313=CARTESIAN_POINT('Ctrl Pts',(12.9370174115176,15.8858935677678,33.4953925096445));
#4314=CARTESIAN_POINT('Ctrl Pts',(6.90219163798389,18.7033889181123,33.6851293319524));
#4315=CARTESIAN_POINT('Ctrl Pts',(3.72947698812154,19.3159684181602,33.7799977431064));
#4316=CARTESIAN_POINT('Ctrl Pts',(-1.16483432191342,19.8575159178439,11.9531485841541));
#4317=CARTESIAN_POINT('Ctrl Pts',(-4.42675254890323,19.6661730368011,12.048016995308));
#4318=CARTESIAN_POINT('Ctrl Pts',(-10.8504995529844,17.6461707885512,12.237753817616));
#4319=CARTESIAN_POINT('Ctrl Pts',(-17.9078433968445,10.4122097147154,12.5223590510779));
#4320=CARTESIAN_POINT('Ctrl Pts',(-20.7026816601941,0.702794959934743,12.8069642845399));
#4321=CARTESIAN_POINT('Ctrl Pts',(-18.5722912511575,-9.17481921242811,13.0915695180018));
#4322=CARTESIAN_POINT('Ctrl Pts',(-12.0224479126767,-16.8688958798321,13.3761747514637));
#4323=CARTESIAN_POINT('Ctrl Pts',(-2.61218205727519,-20.549446049971,13.6607799849256));
#4324=CARTESIAN_POINT('Ctrl Pts',(7.41971958025839,-19.3403537255197,13.9453852183875));
#4325=CARTESIAN_POINT('Ctrl Pts',(15.6861310499445,-13.5294948923393,14.2299904518495));
#4326=CARTESIAN_POINT('Ctrl Pts',(20.2202209026888,-4.499407418729,14.5145956853114));
#4327=CARTESIAN_POINT('Ctrl Pts',(19.943115125628,5.60124981259326,14.7992009187733));
#4328=CARTESIAN_POINT('Ctrl Pts',(14.9207662766995,14.3691579623476,15.0838061522353));
#4329=CARTESIAN_POINT('Ctrl Pts',(6.34817893248175,19.7180759582164,15.3684113856972));
#4330=CARTESIAN_POINT('Ctrl Pts',(-3.73488758424568,20.3752924256951,15.6530166191591));
#4331=CARTESIAN_POINT('Ctrl Pts',(-12.9292786551074,16.1844267861973,15.937621852621));
#4332=CARTESIAN_POINT('Ctrl Pts',(-19.0472869118637,8.1426518364374,16.222227086083));
#4333=CARTESIAN_POINT('Ctrl Pts',(-20.6331988554254,-1.83657956013928,16.5068323195449));
#4334=CARTESIAN_POINT('Ctrl Pts',(-17.3096635461784,-11.3788165283414,16.7914375530068));
#4335=CARTESIAN_POINT('Ctrl Pts',(-9.86748051777178,-18.213586880217,17.0760427864687));
#4336=CARTESIAN_POINT('Ctrl Pts',(-0.0774368885885502,-20.7146306215331,
17.3606480199306));
#4337=CARTESIAN_POINT('Ctrl Pts',(9.7310320005396,-18.2868514147142,17.6452532533926));
#4338=CARTESIAN_POINT('Ctrl Pts',(17.2241067734427,-11.5079131156891,17.9298584868545));
#4339=CARTESIAN_POINT('Ctrl Pts',(20.6188910856409,-1.99079099922948,18.2144637203164));
#4340=CARTESIAN_POINT('Ctrl Pts',(19.1076326250707,8.00001836837007,18.4990689537784));
#4341=CARTESIAN_POINT('Ctrl Pts',(13.0499190422118,16.0873096384381,18.7836741872403));
#4342=CARTESIAN_POINT('Ctrl Pts',(3.8871179573679,20.3467990702753,19.0682794207022));
#4343=CARTESIAN_POINT('Ctrl Pts',(-6.20058092595026,19.764987088221,19.3528846541642));
#4344=CARTESIAN_POINT('Ctrl Pts',(-14.8129184465047,14.4803095793922,19.637489887626));
#4345=CARTESIAN_POINT('Ctrl Pts',(-19.90068176911,5.75019856548489,19.922095121088));
#4346=CARTESIAN_POINT('Ctrl Pts',(-20.2532924788306,-4.34811018541673,20.2067003545499));
#4347=CARTESIAN_POINT('Ctrl Pts',(-15.7868506599726,-13.4118330088607,20.4913055880119));
#4348=CARTESIAN_POINT('Ctrl Pts',(-7.56409797604948,-19.2843548045148,20.7759108214737));
#4349=CARTESIAN_POINT('Ctrl Pts',(2.45845024808174,-20.5683723419104,21.0605160549357));
#4350=CARTESIAN_POINT('Ctrl Pts',(11.8960367482471,-16.9583674951951,21.3451212883976));
#4351=CARTESIAN_POINT('Ctrl Pts',(18.5030895941043,-9.31330198642181,21.6297265218596));
#4352=CARTESIAN_POINT('Ctrl Pts',(20.7075318131501,0.54776329296295,21.9143317553215));
#4353=CARTESIAN_POINT('Ctrl Pts',(17.9848401526373,10.2784942040079,22.1989369887834));
#4354=CARTESIAN_POINT('Ctrl Pts',(10.9828497309738,17.5635682651501,22.4835422222453));
#4355=CARTESIAN_POINT('Ctrl Pts',(1.36760865771813,20.6695806676641,22.7681474557072));
#4356=CARTESIAN_POINT('Ctrl Pts',(-8.57304014699602,18.8574892564131,23.0527526891692));
#4357=CARTESIAN_POINT('Ctrl Pts',(-16.4738265026154,12.5584616406415,23.3373579226311));
#4358=CARTESIAN_POINT('Ctrl Pts',(-20.4548434999447,3.27128351117888,23.621963156093));
#4359=CARTESIAN_POINT('Ctrl Pts',(-19.5688510767864,-6.79426125140131,23.906568389555));
#4360=CARTESIAN_POINT('Ctrl Pts',(-14.02666157546,-15.2431848202811,24.1911736230168));
#4361=CARTESIAN_POINT('Ctrl Pts',(-5.14697921939972,-20.0651569476251,24.4757788564788));
#4362=CARTESIAN_POINT('Ctrl Pts',(4.95737133555989,-20.1128413671231,24.7603840899407));
#4363=CARTESIAN_POINT('Ctrl Pts',(13.8821688428008,-15.3748920854038,25.0449893234027));
#4364=CARTESIAN_POINT('Ctrl Pts',(19.5038539827923,-6.97865303876748,25.3295945568645));
#4365=CARTESIAN_POINT('Ctrl Pts',(20.4848074021965,3.07808123882517,25.6141997903265));
#4366=CARTESIAN_POINT('Ctrl Pts',(16.5916218136896,12.4024192805006,25.8988050237884));
#4367=CARTESIAN_POINT('Ctrl Pts',(8.75063874299999,18.7757354052061,26.1834102572503));
#4368=CARTESIAN_POINT('Ctrl Pts',(-1.17246444751861,20.6815677727766,26.4680154907123));
#4369=CARTESIAN_POINT('Ctrl Pts',(-10.8165923667425,17.6664441239032,26.7526207241742));
#4370=CARTESIAN_POINT('Ctrl Pts',(-17.8870287815637,10.4477806158263,27.0372259576362));
#4371=CARTESIAN_POINT('Ctrl Pts',(-20.7014395954959,0.74318038063978,27.321831191098));
#4372=CARTESIAN_POINT('Ctrl Pts',(-18.5901661086764,-9.13825160919877,27.60643642456));
#4373=CARTESIAN_POINT('Ctrl Pts',(-12.0555630748425,-16.8453351824135,27.8910416580219));
#4374=CARTESIAN_POINT('Ctrl Pts',(-2.65246882286049,-20.5442529044506,28.1756468914839));
#4375=CARTESIAN_POINT('Ctrl Pts',(7.38175179094599,-19.3548872202522,28.4602521249458));
#4376=CARTESIAN_POINT('Ctrl Pts',(15.6595641522754,-13.5602348146456,28.7448573584077));
#4377=CARTESIAN_POINT('Ctrl Pts',(20.2113521411948,-4.53907084245971,29.0294625918696));
#4378=CARTESIAN_POINT('Ctrl Pts',(19.9540667714043,5.56211622627854,29.3140678253315));
#4379=CARTESIAN_POINT('Ctrl Pts',(14.9489265645052,14.3398574437903,29.5986730587935));
#4380=CARTESIAN_POINT('Ctrl Pts',(6.38685017400087,19.7055847808281,29.8832782922554));
#4381=CARTESIAN_POINT('Ctrl Pts',(-3.69490770056002,20.3825796291131,30.1678835257173));
#4382=CARTESIAN_POINT('Ctrl Pts',(-12.8975034015792,16.2097616526907,30.4524887591793));
#4383=CARTESIAN_POINT('Ctrl Pts',(-19.0312747398547,8.1800013541132,30.7370939926411));
#4384=CARTESIAN_POINT('Ctrl Pts',(-20.6367644977061,-1.79609341056182,31.0216992261031));
#4385=CARTESIAN_POINT('Ctrl Pts',(-17.3319487456257,-11.3448442931964,31.306304459565));
#4386=CARTESIAN_POINT('Ctrl Pts',(-9.90320247921103,-18.1941776822598,31.590909693027));
#4387=CARTESIAN_POINT('Ctrl Pts',(-0.118056669764874,-20.7144705624774,
31.8755149264888));
#4388=CARTESIAN_POINT('Ctrl Pts',(9.69510130996173,-18.3058436737349,32.1601201599508));
#4389=CARTESIAN_POINT('Ctrl Pts',(17.2015698209077,-11.5418068600631,32.4447253934127));
#4390=CARTESIAN_POINT('Ctrl Pts',(20.6148013912265,-2.03098800570805,32.7293306268746));
#4391=CARTESIAN_POINT('Ctrl Pts',(19.1235791881332,7.96201515348466,33.0139358603366));
#4392=CARTESIAN_POINT('Ctrl Pts',(13.0808595533574,16.0627456368259,33.2985410937985));
#4393=CARTESIAN_POINT('Ctrl Pts',(6.97925463623607,18.9114913416473,33.4882779161064));
#4394=CARTESIAN_POINT('Ctrl Pts',(3.77098241001397,19.5309362061396,33.5831463272604));
#4395=CARTESIAN_POINT('Ctrl Pts',(-1.17888106768925,20.0969778504037,11.4893601651575));
#4396=CARTESIAN_POINT('Ctrl Pts',(-4.47984879018362,19.9033443408249,11.5842285763115));
#4397=CARTESIAN_POINT('Ctrl Pts',(-10.981505048347,17.8589213917222,11.7739653986194));
#4398=CARTESIAN_POINT('Ctrl Pts',(-18.1236921331693,10.537769254709,12.0585706320814));
#4399=CARTESIAN_POINT('Ctrl Pts',(-20.952350831704,0.711263633139469,12.3431758655433));
#4400=CARTESIAN_POINT('Ctrl Pts',(-18.796212325717,-9.28544470635312,12.6277810990052));
#4401=CARTESIAN_POINT('Ctrl Pts',(-12.1674224697969,-17.0722992592162,12.9123863324671));
#4402=CARTESIAN_POINT('Ctrl Pts',(-2.64367416437458,-20.7972267284446,13.196991565929));
#4403=CARTESIAN_POINT('Ctrl Pts',(7.50918260761458,-19.5735564445325,13.481596799391));
#4404=CARTESIAN_POINT('Ctrl Pts',(15.8752727738125,-13.6926308343763,13.7662020328529));
#4405=CARTESIAN_POINT('Ctrl Pts',(20.4640318954002,-4.55366052070925,14.0508072663148));
#4406=CARTESIAN_POINT('Ctrl Pts',(20.1835858039674,5.66878867987973,14.3354124997768));
#4407=CARTESIAN_POINT('Ctrl Pts',(15.100677921381,14.5424185588664,14.6200177332387));
#4408=CARTESIAN_POINT('Ctrl Pts',(6.42472416927042,19.9558328412666,14.9046229667006));
#4409=CARTESIAN_POINT('Ctrl Pts',(-3.77992220170777,20.6209738849621,15.1892282001625));
#4410=CARTESIAN_POINT('Ctrl Pts',(-13.0851774578569,16.3795755800276,15.4738334336244));
#4411=CARTESIAN_POINT('Ctrl Pts',(-19.2769555452589,8.24083440779345,15.7584386670864));
#4412=CARTESIAN_POINT('Ctrl Pts',(-20.8819901025855,-1.85872469222626,16.0430439005483));
#4413=CARTESIAN_POINT('Ctrl Pts',(-17.5183802341872,-11.5160201700493,16.3276491340102));
#4414=CARTESIAN_POINT('Ctrl Pts',(-9.98646075084815,-18.4332029038665,16.6122543674722));
#4415=CARTESIAN_POINT('Ctrl Pts',(-0.0783706087808785,-20.9644037630826,
16.8968596009341));
#4416=CARTESIAN_POINT('Ctrl Pts',(9.84836696459592,-18.5073508485541,17.181464834396));
#4417=CARTESIAN_POINT('Ctrl Pts',(17.4317918310555,-11.6466733795587,17.4660700678579));
#4418=CARTESIAN_POINT('Ctrl Pts',(20.8675098177676,-2.01479558471803,17.7506753013199));
#4419=CARTESIAN_POINT('Ctrl Pts',(19.3380288852249,8.09648109348294,18.0352805347818));
#4420=CARTESIAN_POINT('Ctrl Pts',(13.2072725251166,16.2812874090034,18.3198857682437));
#4421=CARTESIAN_POINT('Ctrl Pts',(3.93398809861918,20.592136967687,18.6044910017057));
#4422=CARTESIAN_POINT('Ctrl Pts',(-6.27534637095942,20.0033096055807,18.8890962351676));
#4423=CARTESIAN_POINT('Ctrl Pts',(-14.9915298464464,14.6549104438241,19.1737014686295));
#4424=CARTESIAN_POINT('Ctrl Pts',(-20.1406404675486,5.81953338423926,19.4583067020914));
#4425=CARTESIAN_POINT('Ctrl Pts',(-20.4975028912548,-4.40053888473838,19.7429119355534));
#4426=CARTESIAN_POINT('Ctrl Pts',(-15.9772055523716,-13.5735503826592,20.0275171690153));
#4427=CARTESIAN_POINT('Ctrl Pts',(-7.65530445461476,-19.5168819476969,20.3121224024772));
#4428=CARTESIAN_POINT('Ctrl Pts',(2.48809378133127,-20.8163819283887,20.5967276359391));
#4429=CARTESIAN_POINT('Ctrl Pts',(12.0394769342579,-17.1628483184667,20.8813328694011));
#4430=CARTESIAN_POINT('Ctrl Pts',(18.7261963875113,-9.42560003976333,21.1659381028629));
#4431=CARTESIAN_POINT('Ctrl Pts',(20.9572193585035,0.55436812029286,21.4505433363249));
#4432=CARTESIAN_POINT('Ctrl Pts',(18.2016979912153,10.4024303645743,21.7351485697868));
#4433=CARTESIAN_POINT('Ctrl Pts',(11.1152788787378,17.7753464861058,22.0197538032488));
#4434=CARTESIAN_POINT('Ctrl Pts',(1.38409902710792,20.9188106052038,22.3043590367106));
#4435=CARTESIAN_POINT('Ctrl Pts',(-8.67641226154037,19.0848693346594,22.5889642701726));
#4436=CARTESIAN_POINT('Ctrl Pts',(-16.6724648212297,12.7098892221013,22.8735695036345));
#4437=CARTESIAN_POINT('Ctrl Pts',(-20.7014841768817,3.31072803587797,23.1581747370964));
#4438=CARTESIAN_POINT('Ctrl Pts',(-19.8048086228058,-6.87618518273504,23.4427799705584));
#4439=CARTESIAN_POINT('Ctrl Pts',(-14.1957924371137,-15.4269842916757,23.7273852040203));
#4440=CARTESIAN_POINT('Ctrl Pts',(-5.20904053210829,-20.3070988570032,24.0119904374822));
#4441=CARTESIAN_POINT('Ctrl Pts',(5.0171463918705,-20.3553582463125,24.2965956709441));
#4442=CARTESIAN_POINT('Ctrl Pts',(14.0495574381104,-15.5602796583659,24.5812009044061));
#4443=CARTESIAN_POINT('Ctrl Pts',(19.7390278060104,-7.06280033178384,24.865806137868));
#4444=CARTESIAN_POINT('Ctrl Pts',(20.7318093782608,3.11519616666221,25.1504113713299));
#4445=CARTESIAN_POINT('Ctrl Pts',(16.7916804861345,12.5519653323681,25.4350166047919));
#4446=CARTESIAN_POINT('Ctrl Pts',(8.85615230819059,19.0021297108077,25.7196218382538));
#4447=CARTESIAN_POINT('Ctrl Pts',(-1.18660180451202,20.9309422485847,26.0042270717157));
#4448=CARTESIAN_POINT('Ctrl Pts',(-10.9470168143275,17.8794628027271,26.2888323051776));
#4449=CARTESIAN_POINT('Ctrl Pts',(-18.1027072288825,10.5737580002705,26.5734375386396));
#4450=CARTESIAN_POINT('Ctrl Pts',(-20.9510536821119,0.752141510684002,26.8580427721015));
#4451=CARTESIAN_POINT('Ctrl Pts',(-18.8143228542428,-9.24843893787978,27.1426480055634));
#4452=CARTESIAN_POINT('Ctrl Pts',(-12.2009267997907,-17.048453083109,27.4272532390253));
#4453=CARTESIAN_POINT('Ctrl Pts',(-2.68445179513843,-20.7919716634438,27.7118584724873));
#4454=CARTESIAN_POINT('Ctrl Pts',(7.47075957201442,-19.588264829752,27.9964637059492));
#4455=CARTESIAN_POINT('Ctrl Pts',(15.8483842503647,-13.7237415903729,28.2810689394111));
#4456=CARTESIAN_POINT('Ctrl Pts',(20.4550568397209,-4.59380210824922,28.5656741728731));
#4457=CARTESIAN_POINT('Ctrl Pts',(20.1946691864551,5.62918318055123,28.850279406335));
#4458=CARTESIAN_POINT('Ctrl Pts',(15.1291779045401,14.5127647682383,29.1348846397969));
#4459=CARTESIAN_POINT('Ctrl Pts',(6.46386165921985,19.9431910251525,29.4194898732588));
#4460=CARTESIAN_POINT('Ctrl Pts',(-3.73946028690447,20.6283489839213,29.7040951067208));
#4461=CARTESIAN_POINT('Ctrl Pts',(-13.0530189253514,16.4052158827905,29.9887003401827));
#4462=CARTESIAN_POINT('Ctrl Pts',(-19.2607506086386,8.27863436776116,30.2733055736446));
#4463=CARTESIAN_POINT('Ctrl Pts',(-20.8855981125452,-1.81775054258522,30.5579108071065));
#4464=CARTESIAN_POINT('Ctrl Pts',(-17.540935396896,-11.4816379585575,30.8425160405685));
#4465=CARTESIAN_POINT('Ctrl Pts',(-10.0226109474733,-18.4135603596205,31.1271212740304));
#4466=CARTESIAN_POINT('Ctrl Pts',(-0.119485134130962,-20.9642404103854,
31.4117265074923));
#4467=CARTESIAN_POINT('Ctrl Pts',(9.81201288587733,-18.5265748232675,31.6963317409542));
#4468=CARTESIAN_POINT('Ctrl Pts',(17.4089635320593,-11.6809704189167,31.9809369744162));
#4469=CARTESIAN_POINT('Ctrl Pts',(20.8634098449987,-2.05548801267346,32.2655422078781));
#4470=CARTESIAN_POINT('Ctrl Pts',(19.3540892002136,8.0580412404981,32.5501474413401));
#4471=CARTESIAN_POINT('Ctrl Pts',(13.2387536987634,16.2563811134601,32.8347526748019));
#4472=CARTESIAN_POINT('Ctrl Pts',(7.06313622283656,19.1395994689024,33.0244894971099));
#4473=CARTESIAN_POINT('Ctrl Pts',(3.81645671502207,19.7664599115203,33.1193579082639));
#4474=CARTESIAN_POINT('Ctrl Pts',(-1.17386122449651,20.0114020614441,10.7868023420536));
#4475=CARTESIAN_POINT('Ctrl Pts',(-4.46086711711294,19.8185875474892,10.8816707532076));
#4476=CARTESIAN_POINT('Ctrl Pts',(-10.9346918118836,17.7828902825876,11.0714075755155));
#4477=CARTESIAN_POINT('Ctrl Pts',(-18.046552483386,10.4928983875876,11.3560128089775));
#4478=CARTESIAN_POINT('Ctrl Pts',(-20.8631276797643,0.708237057618085,11.6406180424394));
#4479=CARTESIAN_POINT('Ctrl Pts',(-18.7161893156765,-9.24591047947539,11.9252232759013));
#4480=CARTESIAN_POINT('Ctrl Pts',(-12.1156132483037,-16.9996091586907,12.2098285093632));
#4481=CARTESIAN_POINT('Ctrl Pts',(-2.63241972881153,-20.708677491519,12.4944337428252));
#4482=CARTESIAN_POINT('Ctrl Pts',(7.47721120237244,-19.4902169485844,12.7790389762871));
#4483=CARTESIAN_POINT('Ctrl Pts',(15.807679349512,-13.6343310444299,13.063644209749));
#4484=CARTESIAN_POINT('Ctrl Pts',(20.3769013036807,-4.53427212698999,13.3482494432109));
#4485=CARTESIAN_POINT('Ctrl Pts',(20.0976489615175,5.64465235978067,13.6328546766729));
#4486=CARTESIAN_POINT('Ctrl Pts',(15.0363830097675,14.4805005314024,13.9174599101348));
#4487=CARTESIAN_POINT('Ctrl Pts',(6.39736924965248,19.8708658185528,14.2020651435967));
#4488=CARTESIAN_POINT('Ctrl Pts',(-3.76382821068679,20.5331748611826,14.4866703770587));
#4489=CARTESIAN_POINT('Ctrl Pts',(-13.0294640034021,16.3098353823024,14.7712756105206));
#4490=CARTESIAN_POINT('Ctrl Pts',(-19.1948790150556,8.20574696595701,15.0558808439825));
#4491=CARTESIAN_POINT('Ctrl Pts',(-20.7930797359346,-1.85081070072789,15.3404860774444));
#4492=CARTESIAN_POINT('Ctrl Pts',(-17.4437912869205,-11.4669877936702,15.6250913109064));
#4493=CARTESIAN_POINT('Ctrl Pts',(-9.94394086214347,-18.354718868028,15.9096965443683));
#4494=CARTESIAN_POINT('Ctrl Pts',(-0.0780369258178491,-20.8751424975996,
16.1943017778302));
#4495=CARTESIAN_POINT('Ctrl Pts',(9.80643504465318,-18.4285511089925,16.4789070112921));
#4496=CARTESIAN_POINT('Ctrl Pts',(17.3575715568063,-11.5970847141198,16.7635122447541));
#4497=CARTESIAN_POINT('Ctrl Pts',(20.7786611028307,-2.00621708158142,17.048117478216));
#4498=CARTESIAN_POINT('Ctrl Pts',(19.2556923232668,8.06200827201647,17.3327227116779));
#4499=CARTESIAN_POINT('Ctrl Pts',(13.1510392130587,16.211965699034,17.6173279451398));
#4500=CARTESIAN_POINT('Ctrl Pts',(3.91723814666009,20.5044607225207,17.9019331786018));
#4501=CARTESIAN_POINT('Ctrl Pts',(-6.24862749240141,19.9181404422305,18.1865384120637));
#4502=CARTESIAN_POINT('Ctrl Pts',(-14.9276996063736,14.5925134462233,18.4711436455256));
#4503=CARTESIAN_POINT('Ctrl Pts',(-20.0548865832281,5.79475524506144,18.7557488789875));
#4504=CARTESIAN_POINT('Ctrl Pts',(-20.4102295746668,-4.38180247448965,19.0403541124494));
#4505=CARTESIAN_POINT('Ctrl Pts',(-15.9091785480211,-13.5157575497443,19.3249593459114));
#4506=CARTESIAN_POINT('Ctrl Pts',(-7.62271005456568,-19.4337838734551,19.6095645793733));
#4507=CARTESIAN_POINT('Ctrl Pts',(2.47750009109344,-20.7277509034348,19.8941698128352));
#4508=CARTESIAN_POINT('Ctrl Pts',(11.9882158080803,-17.0897731393685,20.1787750462972));
#4509=CARTESIAN_POINT('Ctrl Pts',(18.6464648575546,-9.38546815732553,20.463380279759));
#4510=CARTESIAN_POINT('Ctrl Pts',(20.8679886824754,0.552007757436701,20.7479855132211));
#4511=CARTESIAN_POINT('Ctrl Pts',(18.12419964619,10.358139379311,21.0325907466829));
#4512=CARTESIAN_POINT('Ctrl Pts',(11.067952760152,17.6996634407334,21.3171959801449));
#4513=CARTESIAN_POINT('Ctrl Pts',(1.37820587450184,20.8297434641831,21.6018012136068));
#4514=CARTESIAN_POINT('Ctrl Pts',(-8.63947023605732,19.0036106636731,21.8864064470687));
#4515=CARTESIAN_POINT('Ctrl Pts',(-16.6014775742288,12.6557736455961,22.1710116805306));
#4516=CARTESIAN_POINT('Ctrl Pts',(-20.6133423582421,3.29663177168696,22.4556169139925));
#4517=CARTESIAN_POINT('Ctrl Pts',(-19.7204846277285,-6.84690808056544,22.7402221474545));
#4518=CARTESIAN_POINT('Ctrl Pts',(-14.1353502508556,-15.3612999938749,23.0248273809164));
#4519=CARTESIAN_POINT('Ctrl Pts',(-5.18686172106531,-20.2206362338764,23.3094326143784));
#4520=CARTESIAN_POINT('Ctrl Pts',(4.99578461879262,-20.2686901465974,23.5940378478402));
#4521=CARTESIAN_POINT('Ctrl Pts',(13.9897378844449,-15.4940278217387,23.8786430813022));
#4522=CARTESIAN_POINT('Ctrl Pts',(19.6549838894419,-7.03272866829274,24.1632483147641));
#4523=CARTESIAN_POINT('Ctrl Pts',(20.6435384423865,3.10193242898981,24.447853548226));
#4524=CARTESIAN_POINT('Ctrl Pts',(16.7201856482071,12.4985221568722,24.732458781688));
#4525=CARTESIAN_POINT('Ctrl Pts',(8.81844499387982,18.9212233247517,25.0170640151499));
#4526=CARTESIAN_POINT('Ctrl Pts',(-1.18154954641861,20.8418234540167,25.3016692486118));
#4527=CARTESIAN_POINT('Ctrl Pts',(-10.900407114144,17.8033364557316,25.5862744820737));
#4528=CARTESIAN_POINT('Ctrl Pts',(-18.0256303621451,10.5287375441546,25.8708797155357));
#4529=CARTESIAN_POINT('Ctrl Pts',(-20.8618492579871,0.748939077456692,26.1554849489976));
#4530=CARTESIAN_POINT('Ctrl Pts',(-18.7342161035603,-9.20906136374508,26.4400901824595));
#4531=CARTESIAN_POINT('Ctrl Pts',(-12.1489782597593,-16.975864970765,26.7246954159215));
#4532=CARTESIAN_POINT('Ctrl Pts',(-2.67302206107773,-20.7034445713237,27.0093006493834));
#4533=CARTESIAN_POINT('Ctrl Pts',(7.43895091903165,-19.5048628249057,27.2939058828453));
#4534=CARTESIAN_POINT('Ctrl Pts',(15.7809057345224,-13.6653092800691,27.5785111163072));
#4535=CARTESIAN_POINT('Ctrl Pts',(20.3679642496574,-4.57424283128247,27.8631163497692));
#4536=CARTESIAN_POINT('Ctrl Pts',(20.1086852577912,5.60521550656408,28.1477215832311));
#4537=CARTESIAN_POINT('Ctrl Pts',(15.0647615996544,14.4509729900561,28.432326816693));
#4538=CARTESIAN_POINT('Ctrl Pts',(6.43634011569599,19.8582778355664,28.716932050155));
#4539=CARTESIAN_POINT('Ctrl Pts',(-3.72353855995876,20.5405185496333,29.0015372836168));
#4540=CARTESIAN_POINT('Ctrl Pts',(-12.9974424397385,16.335366530386,29.2861425170788));
#4541=CARTESIAN_POINT('Ctrl Pts',(-19.1787429739349,8.24338595377569,29.5707477505407));
#4542=CARTESIAN_POINT('Ctrl Pts',(-20.7966725900307,-1.81001095151666,29.8553529840027));
#4543=CARTESIAN_POINT('Ctrl Pts',(-17.466250002945,-11.4327520869087,30.1399582174645));
#4544=CARTESIAN_POINT('Ctrl Pts',(-9.97993796108915,-18.3351597309809,30.4245634509265));
#4545=CARTESIAN_POINT('Ctrl Pts',(-0.118974763177819,-20.8749802893826,
30.7091686843884));
#4546=CARTESIAN_POINT('Ctrl Pts',(9.77023250728715,-18.4476923403514,30.9937739178503));
#4547=CARTESIAN_POINT('Ctrl Pts',(17.3348469080302,-11.6312374995042,31.2783791513123));
#4548=CARTESIAN_POINT('Ctrl Pts',(20.7745657354226,-2.04673271741474,31.5629843847742));
#4549=CARTESIAN_POINT('Ctrl Pts',(19.2717101114362,8.02372497588319,31.8475896182361));
#4550=CARTESIAN_POINT('Ctrl Pts',(13.1823311727053,16.1871806277852,32.132194851698));
#4551=CARTESIAN_POINT('Ctrl Pts',(7.03315299603112,19.058082452032,32.321931674006));
#4552=CARTESIAN_POINT('Ctrl Pts',(3.80020569972766,19.6822915149355,32.41680008516));
#4553=CARTESIAN_POINT('Ctrl Pts',(-1.16056072821708,19.7846618189776,10.4534171754719));
#4554=CARTESIAN_POINT('Ctrl Pts',(-4.41029920502514,19.5940333974424,10.5482855866259));
#4555=CARTESIAN_POINT('Ctrl Pts',(-10.8108089759463,17.5813965864029,10.7380224089338));
#4556=CARTESIAN_POINT('Ctrl Pts',(-17.8420665693341,10.3740079366042,11.0226276423958));
#4557=CARTESIAN_POINT('Ctrl Pts',(-20.6267381964418,0.700211812621162,11.3072328758577));
#4558=CARTESIAN_POINT('Ctrl Pts',(-18.5041210238255,-9.14114806222672,11.5918381093196));
#4559=CARTESIAN_POINT('Ctrl Pts',(-11.9783363033288,-16.806992631155,11.8764433427815));
#4560=CARTESIAN_POINT('Ctrl Pts',(-2.60259227441768,-20.4740346303624,12.1610485762434));
#4561=CARTESIAN_POINT('Ctrl Pts',(7.3924893162089,-19.2693801263609,12.4456538097054));
#4562=CARTESIAN_POINT('Ctrl Pts',(15.6285681547877,-13.4798451792975,12.7302590431673));
#4563=CARTESIAN_POINT('Ctrl Pts',(20.1460176869312,-4.48289587814709,13.0148642766292));
#4564=CARTESIAN_POINT('Ctrl Pts',(19.8699295369097,5.58069477605877,13.2994695100912));
#4565=CARTESIAN_POINT('Ctrl Pts',(14.8660109837918,14.3164270277425,13.5840747435531));
#4566=CARTESIAN_POINT('Ctrl Pts',(6.32488289649949,19.6457159684058,13.868679977015));
#4567=CARTESIAN_POINT('Ctrl Pts',(-3.72118158924081,20.3005206168208,14.153285210477));
#4568=CARTESIAN_POINT('Ctrl Pts',(-12.8818316887587,16.1250343254981,14.4378904439389));
#4569=CARTESIAN_POINT('Ctrl Pts',(-18.9773885355776,8.11277050852807,14.7224956774008));
#4570=CARTESIAN_POINT('Ctrl Pts',(-20.5574806001063,-1.82983981004448,15.0071009108627));
#4571=CARTESIAN_POINT('Ctrl Pts',(-17.2461417711846,-11.3370593538544,15.2917061443246));
#4572=CARTESIAN_POINT('Ctrl Pts',(-9.83126953583985,-18.1467479492982,15.5763113777866));
#4573=CARTESIAN_POINT('Ctrl Pts',(-0.0771527166810917,-20.6386135376849,
15.8609166112485));
#4574=CARTESIAN_POINT('Ctrl Pts',(9.69532174895542,-18.219743622899,16.1455218447104));
#4575=CARTESIAN_POINT('Ctrl Pts',(17.1608989665292,-11.4656821914382,16.4301270781723));
#4576=CARTESIAN_POINT('Ctrl Pts',(20.543225339954,-1.98348533545035,16.7147323116343));
#4577=CARTESIAN_POINT('Ctrl Pts',(19.0375127885208,7.97066046772267,16.9993375450962));
#4578=CARTESIAN_POINT('Ctrl Pts',(13.0020293738548,16.0282735692426,17.2839427785581));
#4579=CARTESIAN_POINT('Ctrl Pts',(3.87285328726461,20.272131828525,17.5685480120201));
#4580=CARTESIAN_POINT('Ctrl Pts',(-6.17782647334733,19.6924549388654,17.853153245482));
#4581=CARTESIAN_POINT('Ctrl Pts',(-14.7585590478202,14.4271707651621,18.1377584789439));
#4582=CARTESIAN_POINT('Ctrl Pts',(-19.8276516570262,5.72909689416507,18.4223637124058));
#4583=CARTESIAN_POINT('Ctrl Pts',(-20.1789683809467,-4.33215379870237,18.7069689458678));
#4584=CARTESIAN_POINT('Ctrl Pts',(-15.7289171938476,-13.3626152142526,18.9915741793297));
#4585=CARTESIAN_POINT('Ctrl Pts',(-7.53633978517934,-19.2135864454628,19.2761794127916));
#4586=CARTESIAN_POINT('Ctrl Pts',(2.44942840153151,-20.4928919862665,19.5607846462535));
#4587=CARTESIAN_POINT('Ctrl Pts',(11.8523815153689,-16.8961348795851,19.8453898797155));
#4588=CARTESIAN_POINT('Ctrl Pts',(18.4351882667723,-9.27912469059749,20.1299951131774));
#4589=CARTESIAN_POINT('Ctrl Pts',(20.6315407799375,0.54575315003699,20.4146003466393));
#4590=CARTESIAN_POINT('Ctrl Pts',(17.9188406603899,10.240774914163,20.6992055801012));
#4591=CARTESIAN_POINT('Ctrl Pts',(10.9425456471165,17.4991147266303,20.9838108135632));
#4592=CARTESIAN_POINT('Ctrl Pts',(1.36258990435494,20.5937289048765,21.2684160470251));
#4593=CARTESIAN_POINT('Ctrl Pts',(-8.54157941162582,18.788287378308,21.553021280487));
#4594=CARTESIAN_POINT('Ctrl Pts',(-16.4133720212125,12.512375487823,21.837626513949));
#4595=CARTESIAN_POINT('Ctrl Pts',(-20.379779764402,3.25927878670524,22.1222317474108));
#4596=CARTESIAN_POINT('Ctrl Pts',(-19.4970386934697,-6.76932815280368,22.4068369808728));
#4597=CARTESIAN_POINT('Ctrl Pts',(-13.9751875265361,-15.1872464605386,22.6914422143347));
#4598=CARTESIAN_POINT('Ctrl Pts',(-5.1280911997007,-19.9915232561845,22.9760474477966));
#4599=CARTESIAN_POINT('Ctrl Pts',(4.93917912544019,-20.0390326867782,23.2606526812586));
#4600=CARTESIAN_POINT('Ctrl Pts',(13.8312250430703,-15.3184703956705,23.5452579147205));
#4601=CARTESIAN_POINT('Ctrl Pts',(19.4322801212068,-6.95304327225204,23.8298631481825));
#4602=CARTESIAN_POINT('Ctrl Pts',(20.4096337072471,3.06678551436339,24.1144683816443));
#4603=CARTESIAN_POINT('Ctrl Pts',(16.5307350554013,12.35690576088,24.3990736151063));
#4604=CARTESIAN_POINT('Ctrl Pts',(8.71852626888027,18.7068335415933,24.6836788485682));
#4605=CARTESIAN_POINT('Ctrl Pts',(-1.16816182054504,20.6056720205577,24.9682840820302));
#4606=CARTESIAN_POINT('Ctrl Pts',(-10.7768984023975,17.6016130588496,25.252889315492));
#4607=CARTESIAN_POINT('Ctrl Pts',(-17.8213882305253,10.4094400906919,25.537494548954));
#4608=CARTESIAN_POINT('Ctrl Pts',(-20.625470919134,0.740453109946939,25.8220997824159));
#4609=CARTESIAN_POINT('Ctrl Pts',(-18.521945233997,-9.10471670088114,26.1067050158778));
#4610=CARTESIAN_POINT('Ctrl Pts',(-12.0113224237976,-16.7835173647097,26.3913102493397));
#4611=CARTESIAN_POINT('Ctrl Pts',(-2.64273498020298,-20.4688610607434,26.6759154828017));
#4612=CARTESIAN_POINT('Ctrl Pts',(7.35466276021972,-19.2838600260717,26.9605207162636));
#4613=CARTESIAN_POINT('Ctrl Pts',(15.6020977950823,-13.5104724261332,27.2451259497256));
#4614=CARTESIAN_POINT('Ctrl Pts',(20.1371819491669,-4.52241368080347,27.5297311831874));
#4615=CARTESIAN_POINT('Ctrl Pts',(19.8808407584219,5.54170476411256,27.8143364166494));
#4616=CARTESIAN_POINT('Ctrl Pts',(14.894068037757,14.2872340550109,28.0989416501113));
#4617=CARTESIAN_POINT('Ctrl Pts',(6.36341219373771,19.6332706135952,28.3835468835733));
#4618=CARTESIAN_POINT('Ctrl Pts',(-3.68134844973049,20.3077810988147,28.6681521170351));
#4619=CARTESIAN_POINT('Ctrl Pts',(-12.8501729386951,16.1502761851468,28.9527573504971));
#4620=CARTESIAN_POINT('Ctrl Pts',(-18.9614353518974,8.14998302949773,29.237362583959));
#4621=CARTESIAN_POINT('Ctrl Pts',(-20.5610326926679,-1.78950236308681,29.521967817421));
#4622=CARTESIAN_POINT('Ctrl Pts',(-17.2683461196583,-11.3032115311692,29.8065730508829));
#4623=CARTESIAN_POINT('Ctrl Pts',(-9.86685855650707,-18.1274104871694,30.0911782843448));
#4624=CARTESIAN_POINT('Ctrl Pts',(-0.117627114703595,-20.6384530538029,
30.3757835178067));
#4625=CARTESIAN_POINT('Ctrl Pts',(9.6595302310029,-18.2386681974228,30.6603887512686));
#4626=CARTESIAN_POINT('Ctrl Pts',(17.1384301702037,-11.4994475545994,30.9449939847306));
#4627=CARTESIAN_POINT('Ctrl Pts',(20.5391796271561,-2.02354279680522,31.2295992181925));
#4628=CARTESIAN_POINT('Ctrl Pts',(19.0533425435482,7.93281274526846,31.5142044516544));
#4629=CARTESIAN_POINT('Ctrl Pts',(13.0329807346804,16.0037654885415,31.7988096851164));
#4630=CARTESIAN_POINT('Ctrl Pts',(6.9534400554371,18.8421483714935,31.9885465074243));
#4631=CARTESIAN_POINT('Ctrl Pts',(3.75714726938214,19.4592802768079,32.0834149185783));
#4632=CARTESIAN_POINT('Ctrl Pts',(-1.15201354082497,19.6389536212549,10.3221828982423));
#4633=CARTESIAN_POINT('Ctrl Pts',(-4.37777962789013,19.4497314109732,10.4170513093963));
#4634=CARTESIAN_POINT('Ctrl Pts',(-10.7312122852851,17.4519086875973,10.6067881317042));
#4635=CARTESIAN_POINT('Ctrl Pts',(-17.7106510837183,10.2976062409702,10.8913933651661));
#4636=CARTESIAN_POINT('Ctrl Pts',(-20.4748304530615,0.695054094582882,11.1759985986281));
#4637=CARTESIAN_POINT('Ctrl Pts',(-18.3678378561984,-9.07382433143422,11.46060383209));
#4638=CARTESIAN_POINT('Ctrl Pts',(-11.8901188126809,-16.6832115285356,11.7452090655519));
#4639=CARTESIAN_POINT('Ctrl Pts',(-2.58342382905389,-20.3232459606335,12.0298142990138));
#4640=CARTESIAN_POINT('Ctrl Pts',(7.33804425409368,-19.127463721965,12.3144195324758));
#4641=CARTESIAN_POINT('Ctrl Pts',(15.5134659801429,-13.3805678668978,12.5990247659377));
#4642=CARTESIAN_POINT('Ctrl Pts',(19.997644825636,-4.4498799512601,12.8836299993996));
#4643=CARTESIAN_POINT('Ctrl Pts',(19.7235901616302,5.53959369852768,13.1682352328615));
#4644=CARTESIAN_POINT('Ctrl Pts',(14.7565247441147,14.2109884210148,13.4528404663235));
#4645=CARTESIAN_POINT('Ctrl Pts',(6.27830097642862,19.5010278535979,13.7374456997854));
#4646=CARTESIAN_POINT('Ctrl Pts',(-3.69377558152905,20.1510099495066,14.0220509332473));
#4647=CARTESIAN_POINT('Ctrl Pts',(-12.7869586883918,16.0062755671635,14.3066561667093));
#4648=CARTESIAN_POINT('Ctrl Pts',(-18.8376225643743,8.05302101968101,14.5912614001712));
#4649=CARTESIAN_POINT('Ctrl Pts',(-20.4060774563389,-1.81636328021412,14.8758666336331));
#4650=CARTESIAN_POINT('Ctrl Pts',(-17.119126203816,-11.25356340163,15.160471867095));
#4651=CARTESIAN_POINT('Ctrl Pts',(-9.7588635275082,-18.0130995353931,15.445077100557));
#4652=CARTESIAN_POINT('Ctrl Pts',(-0.0765844971537824,-20.4866128612292,
15.7296823340189));
#4653=CARTESIAN_POINT('Ctrl Pts',(9.62391697843759,-18.0855576054694,16.0142875674808));
#4654=CARTESIAN_POINT('Ctrl Pts',(17.034511200828,-11.3812389488715,16.2988928009427));
#4655=CARTESIAN_POINT('Ctrl Pts',(20.3919271850381,-1.96887722661416,16.5834980344047));
#4656=CARTESIAN_POINT('Ctrl Pts',(18.8973040086544,7.91195760084657,16.8681032678666));
#4657=CARTESIAN_POINT('Ctrl Pts',(12.9062711361893,15.9102274407714,17.1527085013285));
#4658=CARTESIAN_POINT('Ctrl Pts',(3.84433023175593,20.122830241683,17.4373137347904));
#4659=CARTESIAN_POINT('Ctrl Pts',(-6.13232759323342,19.5474225961374,17.7219189682524));
#4660=CARTESIAN_POINT('Ctrl Pts',(-14.6498641999389,14.3209165484326,18.0065242017143));
#4661=CARTESIAN_POINT('Ctrl Pts',(-19.6816236082357,5.68690284843253,18.2911294351762));
#4662=CARTESIAN_POINT('Ctrl Pts',(-20.0303529306533,-4.30024805528772,18.5757346686381));
#4663=CARTESIAN_POINT('Ctrl Pts',(-15.6130757857406,-13.2642013092563,18.8603399021));
#4664=CARTESIAN_POINT('Ctrl Pts',(-7.48083563305445,-19.0720809062578,19.144945135562));
#4665=CARTESIAN_POINT('Ctrl Pts',(2.43138868324744,-20.3419645298742,19.4295503690239));
#4666=CARTESIAN_POINT('Ctrl Pts',(11.7650902830966,-16.7716970666134,19.7141556024858));
#4667=CARTESIAN_POINT('Ctrl Pts',(18.2994155278597,-9.21078515667338,19.9987608359478));
#4668=CARTESIAN_POINT('Ctrl Pts',(20.4795921934004,0.541733749807468,20.2833660694097));
#4669=CARTESIAN_POINT('Ctrl Pts',(17.7868707537422,10.1653529527182,20.5679713028716));
#4670=CARTESIAN_POINT('Ctrl Pts',(10.8619552364471,17.3702360463261,20.8525765363336));
#4671=CARTESIAN_POINT('Ctrl Pts',(1.35255460877499,20.4420587978302,21.1371817697954));
#4672=CARTESIAN_POINT('Ctrl Pts',(-8.47867180175635,18.6499141108416,21.4217870032574));
#4673=CARTESIAN_POINT('Ctrl Pts',(-16.2924896932501,12.4202234866771,21.7063922367193));
#4674=CARTESIAN_POINT('Ctrl Pts',(-20.2296853646591,3.23527462676137,21.9909974701812));
#4675=CARTESIAN_POINT('Ctrl Pts',(-19.3534455657082,-6.7194729405539,22.2756027036432));
#4676=CARTESIAN_POINT('Ctrl Pts',(-13.8722621069614,-15.0753943861985,22.5602079371051));
#4677=CARTESIAN_POINT('Ctrl Pts',(-5.09032348192632,-19.8442883146017,22.844813170567));
#4678=CARTESIAN_POINT('Ctrl Pts',(4.90280272026675,-19.8914478444824,23.129418404029));
#4679=CARTESIAN_POINT('Ctrl Pts',(13.7293598882674,-15.2056518742931,23.4140236374909));
#4680=CARTESIAN_POINT('Ctrl Pts',(19.2891639318199,-6.90183502229059,23.6986288709528));
#4681=CARTESIAN_POINT('Ctrl Pts',(20.2593194371382,3.04419904207373,23.9832341044147));
#4682=CARTESIAN_POINT('Ctrl Pts',(16.4089883641159,12.2658987738418,24.2678393378766));
#4683=CARTESIAN_POINT('Ctrl Pts',(8.65431546865996,18.5690601709303,24.5524445713386));
#4684=CARTESIAN_POINT('Ctrl Pts',(-1.15955846225001,20.4539139540335,24.8370498048005));
#4685=CARTESIAN_POINT('Ctrl Pts',(-10.6975279619198,17.4719794917993,25.1216550382624));
#4686=CARTESIAN_POINT('Ctrl Pts',(-17.690136048211,10.3327759323856,25.4062602717244));
#4687=CARTESIAN_POINT('Ctrl Pts',(-20.4735670363355,0.734999770102432,25.6908655051863));
#4688=CARTESIAN_POINT('Ctrl Pts',(-18.3855335413993,-9.03766165888759,25.9754707386482));
#4689=CARTESIAN_POINT('Ctrl Pts',(-11.922860612667,-16.659908964923,26.2600759721101));
#4690=CARTESIAN_POINT('Ctrl Pts',(-2.62327158428102,-20.3181105889841,26.5446812055721));
#4691=CARTESIAN_POINT('Ctrl Pts',(7.30049663533057,-19.1418369311317,26.829286439034));
#4692=CARTESIAN_POINT('Ctrl Pts',(15.4871903955349,-13.4109695722994,27.1138916724959));
#4693=CARTESIAN_POINT('Ctrl Pts',(19.9888742497492,-4.489106698167,27.3984969059578));
#4694=CARTESIAN_POINT('Ctrl Pts',(19.7344209802866,5.50089083640743,27.6831021394198));
#4695=CARTESIAN_POINT('Ctrl Pts',(14.7843751811955,14.1820104545254,27.9677073728817));
#4696=CARTESIAN_POINT('Ctrl Pts',(6.3165465047024,19.4886741541272,28.2523126063436));
#4697=CARTESIAN_POINT('Ctrl Pts',(-3.65423581315645,20.1582169627988,28.5369178398056));
#4698=CARTESIAN_POINT('Ctrl Pts',(-12.7555330819074,16.0313315174457,28.8215230732675));
#4699=CARTESIAN_POINT('Ctrl Pts',(-18.8217869157077,8.08995948743987,29.1061283067294));
#4700=CARTESIAN_POINT('Ctrl Pts',(-20.4096033027653,-1.77632293704295,29.3907335401913));
#4701=CARTESIAN_POINT('Ctrl Pts',(-17.1411671910831,-11.219964816569,29.6753387736532));
#4702=CARTESIAN_POINT('Ctrl Pts',(-9.79419009947303,-17.9939045847617,29.9599440071152));
#4703=CARTESIAN_POINT('Ctrl Pts',(-0.116761483130617,-20.4864533732168,
30.2445492405771));
#4704=CARTESIAN_POINT('Ctrl Pts',(9.58839040534684,-18.1043431728462,30.529154474039));
#4705=CARTESIAN_POINT('Ctrl Pts',(17.0122052098153,-11.4147548991844,30.813759707501));
#4706=CARTESIAN_POINT('Ctrl Pts',(20.3879165946002,-2.00864113460721,31.0983649409629));
#4707=CARTESIAN_POINT('Ctrl Pts',(18.9130064644273,7.87439156886503,31.3829701744248));
#4708=CARTESIAN_POINT('Ctrl Pts',(12.9370174115135,15.8858935677627,31.6675754078867));
#4709=CARTESIAN_POINT('Ctrl Pts',(6.9021916379817,18.7033889181063,31.8573122301947));
#4710=CARTESIAN_POINT('Ctrl Pts',(3.72947698812035,19.315968418154,31.9521806413487));
#4711=CARTESIAN_POINT('',(1.60448237924877,-19.6071739633986,12.15));
#4712=CARTESIAN_POINT('',(-20.0306540400546,-1.40687551959862,12.15));
#4713=CARTESIAN_POINT('Ctrl Pts',(1.60448237944281,-19.6071739633763,12.15));
#4714=CARTESIAN_POINT('Ctrl Pts',(0.0926611097550306,-19.7807178936977,
12.15));
#4715=CARTESIAN_POINT('Ctrl Pts',(-1.43608595911067,-19.7702887103382,12.15));
#4716=CARTESIAN_POINT('Ctrl Pts',(-2.94649315368962,-19.5799020323446,12.15));
#4717=CARTESIAN_POINT('Ctrl Pts',(-4.66602808900733,-19.363154823245,12.15));
#4718=CARTESIAN_POINT('Ctrl Pts',(-6.34915278201001,-18.9148279382988,12.15));
#4719=CARTESIAN_POINT('Ctrl Pts',(-7.95016171093185,-18.2501026623997,12.15));
#4720=CARTESIAN_POINT('Ctrl Pts',(-10.2155597337295,-17.3095286914978,12.15));
#4721=CARTESIAN_POINT('Ctrl Pts',(-12.284010173158,-15.9493684889251,12.15));
#4722=CARTESIAN_POINT('Ctrl Pts',(-14.0487589651357,-14.2448000248333,12.15));
#4723=CARTESIAN_POINT('Ctrl Pts',(-15.8610302111923,-12.4943296868163,12.15));
#4724=CARTESIAN_POINT('Ctrl Pts',(-17.3209512836575,-10.4117376219036,12.15));
#4725=CARTESIAN_POINT('Ctrl Pts',(-18.350694381538,-8.1118090327704,12.15));
#4726=CARTESIAN_POINT('Ctrl Pts',(-19.3001765133751,-5.99114310708681,12.15));
#4727=CARTESIAN_POINT('Ctrl Pts',(-19.8681114647112,-3.721064456028,12.15));
#4728=CARTESIAN_POINT('Ctrl Pts',(-20.0306537323424,-1.40687549798572,12.15));
#4729=CARTESIAN_POINT('',(-1.1520135408312,19.6389536212609,12.15));
#4730=CARTESIAN_POINT('Ctrl Pts',(-20.0306537323424,-1.40687549798572,12.15));
#4731=CARTESIAN_POINT('Ctrl Pts',(-20.0478231804592,-1.16242617519292,12.15));
#4732=CARTESIAN_POINT('Ctrl Pts',(-20.0604693227766,-0.917484676750661,
12.15));
#4733=CARTESIAN_POINT('Ctrl Pts',(-20.06856405475,-0.672175113125888,12.15));
#4734=CARTESIAN_POINT('Ctrl Pts',(-20.1546472508509,1.93656243872778,12.15));
#4735=CARTESIAN_POINT('Ctrl Pts',(-19.7243645063416,4.5372883428416,12.15));
#4736=CARTESIAN_POINT('Ctrl Pts',(-18.8017623344718,6.97880486291258,12.15));
#4737=CARTESIAN_POINT('Ctrl Pts',(-17.8791397009133,9.42037553151308,12.15));
#4738=CARTESIAN_POINT('Ctrl Pts',(-16.4818897331221,11.6557526018752,12.15));
#4739=CARTESIAN_POINT('Ctrl Pts',(-14.6894588275516,13.5524357891905,12.15));
#4740=CARTESIAN_POINT('Ctrl Pts',(-12.9164582871634,15.4285584925005,12.15));
#4741=CARTESIAN_POINT('Ctrl Pts',(-10.7903398472545,16.9376380285943,12.15));
#4742=CARTESIAN_POINT('Ctrl Pts',(-8.43269027545125,17.9862537378533,12.15));
#4743=CARTESIAN_POINT('Ctrl Pts',(-6.1364643074629,19.0075499689974,12.15));
#4744=CARTESIAN_POINT('Ctrl Pts',(-3.66099986931355,19.573828558311,12.15));
#4745=CARTESIAN_POINT('Ctrl Pts',(-1.15201354082533,19.6389536212611,12.15));
#4746=CARTESIAN_POINT('Ctrl Pts',(-16.6210453432267,10.5225426157738,30.8424181280136));
#4747=CARTESIAN_POINT('Ctrl Pts',(-15.4468071933501,12.3739302006808,30.7780588103507));
#4748=CARTESIAN_POINT('Ctrl Pts',(-13.9646526099496,14.0310536513352,30.7136994926877));
#4749=CARTESIAN_POINT('Ctrl Pts',(-12.2496925094198,15.3955837533422,30.6493401750248));
#4750=CARTESIAN_POINT('Ctrl Pts',(-9.72176732566041,17.406959999236,30.5544717638708));
#4751=CARTESIAN_POINT('Ctrl Pts',(-6.68800156940906,18.7825884810208,30.4596033527168));
#4752=CARTESIAN_POINT('Ctrl Pts',(-3.50932163830633,19.3588122538013,30.3647349415629));
#4753=CARTESIAN_POINT('Ctrl Pts',(-0.330641707203618,19.9350360265817,30.2698665304089));
#4754=CARTESIAN_POINT('Ctrl Pts',(2.99295239875047,19.7118550903578,30.1749981192549));
#4755=CARTESIAN_POINT('Ctrl Pts',(6.06605423114351,18.7158206723119,30.0801297081009));
#4756=CARTESIAN_POINT('Ctrl Pts',(9.13915606353664,17.719786254266,29.985261296947));
#4757=CARTESIAN_POINT('Ctrl Pts',(11.9617656223687,15.950898354398,29.890392885793));
#4758=CARTESIAN_POINT('Ctrl Pts',(14.1980780349669,13.6196011347771,29.795524474639));
#4759=CARTESIAN_POINT('Ctrl Pts',(16.4343904475649,11.2883039151564,29.700656063485));
#4760=CARTESIAN_POINT('Ctrl Pts',(18.0844057139291,8.39459737578285,29.6057876523311));
#4761=CARTESIAN_POINT('Ctrl Pts',(18.951822225355,5.28274451699981,29.5109192411771));
#4762=CARTESIAN_POINT('Ctrl Pts',(19.8192387367809,2.17089165821669,29.4160508300231));
#4763=CARTESIAN_POINT('Ctrl Pts',(19.9040564932684,-1.15910751997591,29.3211824188691));
#4764=CARTESIAN_POINT('Ctrl Pts',(19.1961847291429,-4.31108425476146,29.2263140077151));
#4765=CARTESIAN_POINT('Ctrl Pts',(18.4883129650174,-7.463060989547,29.1314455965612));
#4766=CARTESIAN_POINT('Ctrl Pts',(16.9877516802788,-10.4370152809255,29.0365771854072));
#4767=CARTESIAN_POINT('Ctrl Pts',(14.8730220778749,-12.8791369864204,28.9417087742532));
#4768=CARTESIAN_POINT('Ctrl Pts',(12.7582924754711,-15.3212586919154,28.8468403630993));
#4769=CARTESIAN_POINT('Ctrl Pts',(10.0293945554021,-17.2315478115268,28.7519719519453));
#4770=CARTESIAN_POINT('Ctrl Pts',(7.01098422543173,-18.3827379809746,28.6571035407913));
#4771=CARTESIAN_POINT('Ctrl Pts',(3.99257389546139,-19.5339281504225,28.5622351296373));
#4772=CARTESIAN_POINT('Ctrl Pts',(0.684651155589754,-19.9260193697068,28.4673667184834));
#4773=CARTESIAN_POINT('Ctrl Pts',(-2.51924171907761,-19.5123647086718,28.3724983073294));
#4774=CARTESIAN_POINT('Ctrl Pts',(-5.72313459374498,-19.0987100476369,28.2776298961754));
#4775=CARTESIAN_POINT('Ctrl Pts',(-8.82299760320805,-17.8793095062828,28.1827614850214));
#4776=CARTESIAN_POINT('Ctrl Pts',(-11.4500412627287,-15.9992346845994,28.0878930738675));
#4777=CARTESIAN_POINT('Ctrl Pts',(-14.0770849222493,-14.119159862916,27.9930246627135));
#4778=CARTESIAN_POINT('Ctrl Pts',(-16.2313092318274,-11.5784107609033,27.8981562515595));
#4779=CARTESIAN_POINT('Ctrl Pts',(-17.656426969106,-8.67925930506478,27.8032878404055));
#4780=CARTESIAN_POINT('Ctrl Pts',(-19.0815447063845,-5.78010784922622,27.7084194292515));
#4781=CARTESIAN_POINT('Ctrl Pts',(-19.7775558713635,-2.52255403956176,27.6135510180976));
#4782=CARTESIAN_POINT('Ctrl Pts',(-19.6616562891654,0.705852225651533,27.5186826069436));
#4783=CARTESIAN_POINT('Ctrl Pts',(-19.5457567069673,3.93425849086483,27.4238141957896));
#4784=CARTESIAN_POINT('Ctrl Pts',(-18.6179463775922,7.13351721162699,27.3289457846356));
#4785=CARTESIAN_POINT('Ctrl Pts',(-16.9886065318556,9.92301383191074,27.2340773734817));
#4786=CARTESIAN_POINT('Ctrl Pts',(-15.3592666861191,12.7125104521945,27.1392089623277));
#4787=CARTESIAN_POINT('Ctrl Pts',(-13.0283973240213,15.0922449719998,27.0443405511737));
#4788=CARTESIAN_POINT('Ctrl Pts',(-10.2733010596935,16.7791013089417,26.9494721400198));
#4789=CARTESIAN_POINT('Ctrl Pts',(-7.51820479536577,18.4659576458836,26.8546037288658));
#4790=CARTESIAN_POINT('Ctrl Pts',(-4.33888162880808,19.4599357999621,26.7597353177118));
#4791=CARTESIAN_POINT('Ctrl Pts',(-1.11357439037703,19.6427825798173,26.6648669065578));
#4792=CARTESIAN_POINT('Ctrl Pts',(2.11173284805408,19.8256293596725,26.5699984954038));
#4793=CARTESIAN_POINT('Ctrl Pts',(5.38302415835857,19.1973447653045,26.4751300842499));
#4794=CARTESIAN_POINT('Ctrl Pts',(8.31111529608725,17.8326755686054,26.3802616730959));
#4795=CARTESIAN_POINT('Ctrl Pts',(11.2392064338159,16.4680063719063,26.2853932619419));
#4796=CARTESIAN_POINT('Ctrl Pts',(13.8240973989686,14.3669525728761,26.1905248507879));
#4797=CARTESIAN_POINT('Ctrl Pts',(15.758264727049,11.7794757180658,26.095656439634));
#4798=CARTESIAN_POINT('Ctrl Pts',(17.6924320551293,9.19199886325554,26.00078802848));
#4799=CARTESIAN_POINT('Ctrl Pts',(18.9758757461372,6.11809895266515,25.905919617326));
#4800=CARTESIAN_POINT('Ctrl Pts',(19.4559050074214,2.92347665330868,25.811051206172));
#4801=CARTESIAN_POINT('Ctrl Pts',(19.9359342687056,-0.271145646047793,25.7161827950181));
#4802=CARTESIAN_POINT('Ctrl Pts',(19.612549100266,-3.58649033417038,25.6213143838641));
#4803=CARTESIAN_POINT('Ctrl Pts',(18.5242225087871,-6.62813215356587,25.5264459727101));
#4804=CARTESIAN_POINT('Ctrl Pts',(17.4358959173083,-9.66977397296137,25.4315775615561));
#4805=CARTESIAN_POINT('Ctrl Pts',(15.5826279027902,-12.4377129236298,25.3367091504022));
#4806=CARTESIAN_POINT('Ctrl Pts',(13.1849010341972,-14.6026483939958,25.2418407392482));
#4807=CARTESIAN_POINT('Ctrl Pts',(10.7871741656042,-16.7675838643619,25.1469723280942));
#4808=CARTESIAN_POINT('Ctrl Pts',(7.84498844293628,-18.3295158544256,25.0521039169402));
#4809=CARTESIAN_POINT('Ctrl Pts',(4.70837454790294,-19.1026219278106,24.9572355057863));
#4810=CARTESIAN_POINT('Ctrl Pts',(1.57176065286955,-19.8757280011956,24.8623670946323));
#4811=CARTESIAN_POINT('Ctrl Pts',(-1.75928141452918,-19.860008157902,24.7674986834783));
#4812=CARTESIAN_POINT('Ctrl Pts',(-4.88845888573499,-19.0573325815211,24.6726302723243));
#4813=CARTESIAN_POINT('Ctrl Pts',(-8.01763635694072,-18.2546570051401,24.5777618611704));
#4814=CARTESIAN_POINT('Ctrl Pts',(-10.9449492319535,-16.6650256956718,24.4828934500164));
#4815=CARTESIAN_POINT('Ctrl Pts',(-13.3221362459179,-14.4775564666632,24.3880250388624));
#4816=CARTESIAN_POINT('Ctrl Pts',(-15.6993232598824,-12.2900872376545,24.2931566277084));
#4817=CARTESIAN_POINT('Ctrl Pts',(-17.5263844127986,-9.50478008910532,24.1982882165545));
#4818=CARTESIAN_POINT('Ctrl Pts',(-18.5859549557486,-6.45300192027765,24.1034198054005));
#4819=CARTESIAN_POINT('Ctrl Pts',(-19.6455254986985,-3.40122375144999,24.0085513942465));
#4820=CARTESIAN_POINT('Ctrl Pts',(-19.9376054316822,-0.0829745623437084,
23.9136829830925));
#4821=CARTESIAN_POINT('Ctrl Pts',(-19.4274461196057,3.10697484219585,23.8188145719385));
#4822=CARTESIAN_POINT('Ctrl Pts',(-18.9172868075292,6.29692424673547,23.7239461607846));
#4823=CARTESIAN_POINT('Ctrl Pts',(-17.6048882503925,9.35857386670834,23.6290777496306));
#4824=CARTESIAN_POINT('Ctrl Pts',(-15.646385989908,11.9276804473893,23.5342093384766));
#4825=CARTESIAN_POINT('Ctrl Pts',(-13.6878837294235,14.4967870280702,23.4393409273227));
#4826=CARTESIAN_POINT('Ctrl Pts',(-11.0832777655914,16.5733505694591,23.3444725161687));
#4827=CARTESIAN_POINT('Ctrl Pts',(-8.14243704858619,17.9103231213184,23.2496041050147));
#4828=CARTESIAN_POINT('Ctrl Pts',(-5.20159633158101,19.2472956731777,23.1547356938607));
#4829=CARTESIAN_POINT('Ctrl Pts',(-1.92452086140277,19.8446772355074,23.0598672827067));
#4830=CARTESIAN_POINT('Ctrl Pts',(1.29891697829891,19.6313975580881,22.9649988715528));
#4831=CARTESIAN_POINT('Ctrl Pts',(4.52235481800059,19.4181178806688,22.8701304603988));
#4832=CARTESIAN_POINT('Ctrl Pts',(7.69215502722574,18.3941769635004,22.7752620492448));
#4833=CARTESIAN_POINT('Ctrl Pts',(10.4312077180545,16.6813926559811,22.6803936380909));
#4834=CARTESIAN_POINT('Ctrl Pts',(13.1702604088833,14.9686083484619,22.5855252269369));
#4835=CARTESIAN_POINT('Ctrl Pts',(15.4785655813158,12.5669806505917,22.4906568157829));
#4836=CARTESIAN_POINT('Ctrl Pts',(17.0815050741419,9.76223026783765,22.3957884046289));
#4837=CARTESIAN_POINT('Ctrl Pts',(18.6844445669679,6.95747988508363,22.3009199934749));
#4838=CARTESIAN_POINT('Ctrl Pts',(19.5820183801877,3.74960681744574,22.206051582321));
#4839=CARTESIAN_POINT('Ctrl Pts',(19.6674425092073,0.520250465879444,22.111183171167));
#4840=CARTESIAN_POINT('Ctrl Pts',(19.7528666382269,-2.70910588568692,22.016314760013));
#4841=CARTESIAN_POINT('Ctrl Pts',(19.0261410830464,-5.9599455211818,21.921446348859));
#4842=CARTESIAN_POINT('Ctrl Pts',(17.5737240979953,-8.84551732391959,21.8265779377051));
#4843=CARTESIAN_POINT('Ctrl Pts',(16.1213071129441,-11.7310891266575,21.7317095265511));
#4844=CARTESIAN_POINT('Ctrl Pts',(13.9431986980224,-14.2513930966382,21.6368411153971));
#4845=CARTESIAN_POINT('Ctrl Pts',(11.2985275572527,-16.106589658839,21.5419727042432));
#4846=CARTESIAN_POINT('Ctrl Pts',(8.65385641648312,-17.9617862210398,21.4471042930892));
#4847=CARTESIAN_POINT('Ctrl Pts',(5.54262254986559,-19.1518753754605,21.3522358819352));
#4848=CARTESIAN_POINT('Ctrl Pts',(2.33496823050597,-19.535272682068,21.2573674707812));
#4849=CARTESIAN_POINT('Ctrl Pts',(-0.872686088853597,-19.9186699886755,
21.1624990596272));
#4850=CARTESIAN_POINT('Ctrl Pts',(-4.17676086095527,-19.4953754474699,21.0676306484733));
#4851=CARTESIAN_POINT('Ctrl Pts',(-7.18417160578761,-18.3157482440332,20.9727622373193));
#4852=CARTESIAN_POINT('Ctrl Pts',(-10.1915823506199,-17.1361210405965,20.8778938261653));
#4853=CARTESIAN_POINT('Ctrl Pts',(-12.9023290681829,-15.2001611749287,20.7830254150114));
#4854=CARTESIAN_POINT('Ctrl Pts',(-14.99391528445,-12.7381890330996,20.6881570038574));
#4855=CARTESIAN_POINT('Ctrl Pts',(-17.0855015007172,-10.2762168912704,20.5932885927034));
#4856=CARTESIAN_POINT('Ctrl Pts',(-18.5579272156887,-7.28823247327987,20.4984201815494));
#4857=CARTESIAN_POINT('Ctrl Pts',(-19.2360185194381,-4.12971511366399,20.4035517703954));
#4858=CARTESIAN_POINT('Ctrl Pts',(-19.9141098231875,-0.971197754048011,
20.3086833592415));
#4859=CARTESIAN_POINT('Ctrl Pts',(-19.797866715715,2.35785254719334,20.2138149480875));
#4860=CARTESIAN_POINT('Ctrl Pts',(-18.9011185939289,5.46137998114787,20.1189465369335));
#4861=CARTESIAN_POINT('Ctrl Pts',(-18.0043704721428,8.56490741510221,20.0240781257795));
#4862=CARTESIAN_POINT('Ctrl Pts',(-16.3271173360434,11.4429119817698,19.9292097146256));
#4863=CARTESIAN_POINT('Ctrl Pts',(-14.0689013335423,13.752998606388,19.8343413034716));
#4864=CARTESIAN_POINT('Ctrl Pts',(-11.8106853310411,16.0630852310063,19.7394728923176));
#4865=CARTESIAN_POINT('Ctrl Pts',(-8.97150646213831,17.8052539135752,19.6446044811636));
#4866=CARTESIAN_POINT('Ctrl Pts',(-5.88914072352145,18.7722395291173,19.5497360700097));
#4867=CARTESIAN_POINT('Ctrl Pts',(-2.80677498490457,19.7392251446593,19.4548676588557));
#4868=CARTESIAN_POINT('Ctrl Pts',(0.518777623426301,19.9310276931746,19.3599992477017));
#4869=CARTESIAN_POINT('Ctrl Pts',(3.69187741166453,19.3248285006134,19.2651308365478));
#4870=CARTESIAN_POINT('Ctrl Pts',(6.86497719990273,18.7186293080522,19.1702624253938));
#4871=CARTESIAN_POINT('Ctrl Pts',(9.88562416804825,17.3144283744145,19.0753940142398));
#4872=CARTESIAN_POINT('Ctrl Pts',(12.3944531308655,15.2792829342744,18.9805256030858));
#4873=CARTESIAN_POINT('Ctrl Pts',(14.9032820936828,13.2441374941343,18.8856571919318));
#4874=CARTESIAN_POINT('Ctrl Pts',(16.9002930511718,10.5780475474918,18.7907887807779));
#4875=CARTESIAN_POINT('Ctrl Pts',(18.147902392647,7.59819676959317,18.6959203696239));
#4876=CARTESIAN_POINT('Ctrl Pts',(19.3955117341222,4.61834599169457,18.6010519584699));
#4877=CARTESIAN_POINT('Ctrl Pts',(19.8937194595837,1.32473438253987,18.5061835473159));
#4878=CARTESIAN_POINT('Ctrl Pts',(19.5832539916125,-1.89079837574757,18.411315136162));
#4879=CARTESIAN_POINT('Ctrl Pts',(19.2727885236413,-5.106331134035,18.316446725008));
#4880=CARTESIAN_POINT('Ctrl Pts',(18.1536498622376,-8.2437850414552,18.221578313854));
#4881=CARTESIAN_POINT('Ctrl Pts',(16.3589814944702,-10.929898437932,18.1267099027));
#4882=CARTESIAN_POINT('Ctrl Pts',(14.5643131267028,-13.6160118344088,18.0318414915461));
#4883=CARTESIAN_POINT('Ctrl Pts',(12.0941150525718,-15.8507847199421,17.9369730803921));
#4884=CARTESIAN_POINT('Ctrl Pts',(9.24226576957391,-17.3683470386689,17.8421046692381));
#4885=CARTESIAN_POINT('Ctrl Pts',(6.39041648657598,-18.8859093573957,17.7472362580841));
#4886=CARTESIAN_POINT('Ctrl Pts',(3.15691599471108,-19.6862611093159,17.6523678469302));
#4887=CARTESIAN_POINT('Ctrl Pts',(-0.0735474229476493,-19.6741847643032,
17.5574994357762));
#4888=CARTESIAN_POINT('Ctrl Pts',(-3.30401084060638,-19.6621084192905,17.4626310246222));
#4889=CARTESIAN_POINT('Ctrl Pts',(-6.53143718405896,-18.8376039773449,17.3677626134682));
#4890=CARTESIAN_POINT('Ctrl Pts',(-9.37186080183696,-17.2987624007445,17.2728942023143));
#4891=CARTESIAN_POINT('Ctrl Pts',(-12.212284419615,-15.7599208241441,17.1780257911603));
#4892=CARTESIAN_POINT('Ctrl Pts',(-14.6657053117184,-13.506742112889,17.0831573800063));
#4893=CARTESIAN_POINT('Ctrl Pts',(-16.4402409665241,-10.8072860703582,16.9882889688523));
#4894=CARTESIAN_POINT('Ctrl Pts',(-18.2147766213299,-8.1078300278275,16.8934205576984));
#4895=CARTESIAN_POINT('Ctrl Pts',(-19.3104270388379,-4.96209665402111,16.7985521465444));
#4896=CARTESIAN_POINT('Ctrl Pts',(-19.596843098931,-1.74433258380151,16.7036837353904));
#4897=CARTESIAN_POINT('Ctrl Pts',(-19.8832591590242,1.47343148641814,16.6088153242364));
#4898=CARTESIAN_POINT('Ctrl Pts',(-19.3604408617025,4.76322625305088,16.5139469130824));
#4899=CARTESIAN_POINT('Ctrl Pts',(-18.0905877337108,7.73366606094821,16.4190785019285));
#4900=CARTESIAN_POINT('Ctrl Pts',(-16.8207346057192,10.7041058688455,16.3242100907745));
#4901=CARTESIAN_POINT('Ctrl Pts',(-14.8038466470577,13.3551907180072,16.2293416796205));
#4902=CARTESIAN_POINT('Ctrl Pts',(-12.279872149916,15.3715222063122,16.1344732684666));
#4903=CARTESIAN_POINT('Ctrl Pts',(-9.75589765277424,17.3878536946172,16.0396048573126));
#4904=CARTESIAN_POINT('Ctrl Pts',(-6.72483661715227,18.7694318220653,15.9447364461586));
#4905=CARTESIAN_POINT('Ctrl Pts',(-3.54729333968111,19.3518905364712,15.8498680350046));
#4906=CARTESIAN_POINT('Ctrl Pts',(-0.36975006220996,19.9343492508772,15.7549996238506));
#4907=CARTESIAN_POINT('Ctrl Pts',(2.95427545711041,19.7176885522408,15.6601312126967));
#4908=CARTESIAN_POINT('Ctrl Pts',(6.0293255113854,18.7276849641585,15.5652628015427));
#4909=CARTESIAN_POINT('Ctrl Pts',(9.10437556566039,17.7376813760762,15.4703943903887));
#4910=CARTESIAN_POINT('Ctrl Pts',(11.93045015489,15.9743348985479,15.3755259792348));
#4911=CARTESIAN_POINT('Ctrl Pts',(14.1713316857577,13.6474292060354,15.2806575680808));
#4912=CARTESIAN_POINT('Ctrl Pts',(16.4122132166254,11.3205235135229,15.1857891569268));
#4913=CARTESIAN_POINT('Ctrl Pts',(18.0679016891312,8.43005860602623,15.0909207457728));
#4914=CARTESIAN_POINT('Ctrl Pts',(18.9414217027184,5.3199138773127,14.9960523346189));
#4915=CARTESIAN_POINT('Ctrl Pts',(19.8149417163056,2.20976914859917,14.9011839234649));
#4916=CARTESIAN_POINT('Ctrl Pts',(19.9062932709742,-1.12005540133123,14.8063155123109));
#4917=CARTESIAN_POINT('Ctrl Pts',(19.2046059073927,-4.27341566223655,14.7114471011569));
#4918=CARTESIAN_POINT('Ctrl Pts',(18.5029185438113,-7.42677592314191,14.616578690003));
#4919=CARTESIAN_POINT('Ctrl Pts',(17.0081922619798,-10.4036718950221,14.521710278849));
#4920=CARTESIAN_POINT('Ctrl Pts',(14.8982588333886,-12.8499358568071,14.426841867695));
#4921=CARTESIAN_POINT('Ctrl Pts',(12.7883254047975,-15.2961998185921,14.331973456541));
#4922=CARTESIAN_POINT('Ctrl Pts',(10.0631848294468,-17.2118317702818,14.237105045387));
#4923=CARTESIAN_POINT('Ctrl Pts',(7.04703652791298,-18.3689447859048,14.1422366342331));
#4924=CARTESIAN_POINT('Ctrl Pts',(4.03088822637919,-19.5260578015278,14.0473682230791));
#4925=CARTESIAN_POINT('Ctrl Pts',(0.723732198662371,-19.9246518810841,13.9524998119251));
#4926=CARTESIAN_POINT('Ctrl Pts',(-2.48096164580112,-19.5172765155124,13.8576314007712));
#4927=CARTESIAN_POINT('Ctrl Pts',(-5.6856554902647,-19.1099011499408,13.7627629896172));
#4928=CARTESIAN_POINT('Ctrl Pts',(-8.78788715147483,-17.896556339241,13.6678945784632));
#4929=CARTESIAN_POINT('Ctrl Pts',(-11.4186228226665,-16.0216527343738,13.5730261673092));
#4930=CARTESIAN_POINT('Ctrl Pts',(-14.0493584938582,-14.1467491295066,13.4781577561553));
#4931=CARTESIAN_POINT('Ctrl Pts',(-16.2085981750314,-11.6102867304719,13.3832893450013));
#4932=CARTESIAN_POINT('Ctrl Pts',(-17.6393834484287,-8.71390912661789,13.2884209338473));
#4933=CARTESIAN_POINT('Ctrl Pts',(-19.0701687218259,-5.81753152276383,13.1935525226933));
#4934=CARTESIAN_POINT('Ctrl Pts',(-19.7724995874472,-2.56123871409035,13.0986841115394));
#4935=CARTESIAN_POINT('Ctrl Pts',(-19.6629684587005,0.667333047978141,13.0038157003854));
#4936=CARTESIAN_POINT('Ctrl Pts',(-19.5534373299537,3.89590481004668,12.9089472892314));
#4937=CARTESIAN_POINT('Ctrl Pts',(-18.632044206839,7.09675552551027,12.8140788780774));
#4938=CARTESIAN_POINT('Ctrl Pts',(-17.0081078455423,9.88956462434697,12.7192104669234));
#4939=CARTESIAN_POINT('Ctrl Pts',(-15.3841714842457,12.6823737231836,12.6243420557695));
#4940=CARTESIAN_POINT('Ctrl Pts',(-13.0576918847672,15.0671412053935,12.5294736446155));
#4941=CARTESIAN_POINT('Ctrl Pts',(-10.3060939206786,16.7589806273425,12.4346052334615));
#4942=CARTESIAN_POINT('Ctrl Pts',(-7.55449595659177,18.4508200492905,12.3397368223076));
#4943=CARTESIAN_POINT('Ctrl Pts',(-4.37777962789543,19.4497314109786,12.2448684111537));
#4944=CARTESIAN_POINT('Ctrl Pts',(-1.15201354083122,19.6389536212612,12.1499999999998));
#4945=CARTESIAN_POINT('Ctrl Pts',(1.60414564365017,-19.6057593560825,12.15));
#4946=CARTESIAN_POINT('Ctrl Pts',(3.46498952627005,-19.4527427161985,12.2048065108272));
#4947=CARTESIAN_POINT('Ctrl Pts',(5.30457491678648,-19.0374215343563,12.2596130216543));
#4948=CARTESIAN_POINT('Ctrl Pts',(7.04703652791286,-18.3689447859045,12.3144195324815));
#4949=CARTESIAN_POINT('Ctrl Pts',(10.0631848294467,-17.2118317702815,12.4092879436355));
#4950=CARTESIAN_POINT('Ctrl Pts',(12.7883254047972,-15.2961998185919,12.5041563547894));
#4951=CARTESIAN_POINT('Ctrl Pts',(14.8982588333884,-12.8499358568069,12.5990247659434));
#4952=CARTESIAN_POINT('Ctrl Pts',(17.0081922619794,-10.403671895022,12.6938931770974));
#4953=CARTESIAN_POINT('Ctrl Pts',(18.502918543811,-7.42677592314172,12.7887615882514));
#4954=CARTESIAN_POINT('Ctrl Pts',(19.2046059073924,-4.27341566223648,12.8836299994054));
#4955=CARTESIAN_POINT('Ctrl Pts',(19.9062932709739,-1.1200554013312,12.9784984105593));
#4956=CARTESIAN_POINT('Ctrl Pts',(19.8149417163052,2.20976914859912,13.0733668217133));
#4957=CARTESIAN_POINT('Ctrl Pts',(18.9414217027181,5.31991387731262,13.1682352328673));
#4958=CARTESIAN_POINT('Ctrl Pts',(18.0679016891309,8.43005860602607,13.2631036440212));
#4959=CARTESIAN_POINT('Ctrl Pts',(16.4122132166251,11.3205235135228,13.3579720551752));
#4960=CARTESIAN_POINT('Ctrl Pts',(14.1713316857575,13.6474292060352,13.4528404663292));
#4961=CARTESIAN_POINT('Ctrl Pts',(11.9304501548898,15.9743348985476,13.5477088774832));
#4962=CARTESIAN_POINT('Ctrl Pts',(9.10437556566026,17.7376813760759,13.6425772886372));
#4963=CARTESIAN_POINT('Ctrl Pts',(6.0293255113853,18.7276849641582,13.7374456997911));
#4964=CARTESIAN_POINT('Ctrl Pts',(2.95427545711034,19.7176885522405,13.8323141109451));
#4965=CARTESIAN_POINT('Ctrl Pts',(-0.36975006220994,19.9343492508769,13.9271825220991));
#4966=CARTESIAN_POINT('Ctrl Pts',(-3.54729333968106,19.3518905364709,14.0220509332531));
#4967=CARTESIAN_POINT('Ctrl Pts',(-6.72483661715217,18.769431822065,14.116919344407));
#4968=CARTESIAN_POINT('Ctrl Pts',(-9.75589765277406,17.3878536946169,14.211787755561));
#4969=CARTESIAN_POINT('Ctrl Pts',(-12.2798721499158,15.371522206312,14.306656166715));
#4970=CARTESIAN_POINT('Ctrl Pts',(-14.8038466470575,13.355190718007,14.401524577869));
#4971=CARTESIAN_POINT('Ctrl Pts',(-16.820734605719,10.7041058688453,14.4963929890229));
#4972=CARTESIAN_POINT('Ctrl Pts',(-18.0905877337105,7.73366606094809,14.5912614001769));
#4973=CARTESIAN_POINT('Ctrl Pts',(-19.3604408617021,4.76322625305084,14.6861298113309));
#4974=CARTESIAN_POINT('Ctrl Pts',(-19.8832591590238,1.47343148641808,14.7809982224849));
#4975=CARTESIAN_POINT('Ctrl Pts',(-19.5968430989307,-1.74433258380148,14.8758666336388));
#4976=CARTESIAN_POINT('Ctrl Pts',(-19.3104270388375,-4.962096654021,14.9707350447928));
#4977=CARTESIAN_POINT('Ctrl Pts',(-18.2147766213295,-8.10783002782739,15.0656034559468));
#4978=CARTESIAN_POINT('Ctrl Pts',(-16.4402409665239,-10.8072860703581,15.1604718671008));
#4979=CARTESIAN_POINT('Ctrl Pts',(-14.6657053117182,-13.5067421128888,15.2553402782547));
#4980=CARTESIAN_POINT('Ctrl Pts',(-12.2122844196148,-15.7599208241439,15.3502086894087));
#4981=CARTESIAN_POINT('Ctrl Pts',(-9.37186080183681,-17.2987624007442,15.4450771005627));
#4982=CARTESIAN_POINT('Ctrl Pts',(-6.53143718405884,-18.8376039773446,15.5399455117167));
#4983=CARTESIAN_POINT('Ctrl Pts',(-3.30401084060634,-19.6621084192902,15.6348139228706));
#4984=CARTESIAN_POINT('Ctrl Pts',(-0.0735474229476472,-19.6741847643029,
15.7296823340246));
#4985=CARTESIAN_POINT('Ctrl Pts',(3.156915994711,-19.6862611093156,15.8245507451786));
#4986=CARTESIAN_POINT('Ctrl Pts',(6.39041648657577,-18.8859093573955,15.9194191563326));
#4987=CARTESIAN_POINT('Ctrl Pts',(9.24226576957364,-17.3683470386687,16.0142875674865));
#4988=CARTESIAN_POINT('Ctrl Pts',(12.0941150525716,-15.8507847199419,16.1091559786405));
#4989=CARTESIAN_POINT('Ctrl Pts',(14.5643131267026,-13.6160118344086,16.2040243897945));
#4990=CARTESIAN_POINT('Ctrl Pts',(16.3589814944699,-10.9298984379318,16.2988928009485));
#4991=CARTESIAN_POINT('Ctrl Pts',(18.1536498622372,-8.24378504145509,16.3937612121024));
#4992=CARTESIAN_POINT('Ctrl Pts',(19.272788523641,-5.10633113403489,16.4886296232564));
#4993=CARTESIAN_POINT('Ctrl Pts',(19.5832539916122,-1.89079837574754,16.5834980344104));
#4994=CARTESIAN_POINT('Ctrl Pts',(19.8937194595833,1.32473438253986,16.6783664455644));
#4995=CARTESIAN_POINT('Ctrl Pts',(19.3955117341219,4.61834599169448,16.7732348567184));
#4996=CARTESIAN_POINT('Ctrl Pts',(18.1479023926467,7.59819676959305,16.8681032678723));
#4997=CARTESIAN_POINT('Ctrl Pts',(16.9002930511715,10.5780475474916,16.9629716790263));
#4998=CARTESIAN_POINT('Ctrl Pts',(14.9032820936825,13.2441374941341,17.0578400901803));
#4999=CARTESIAN_POINT('Ctrl Pts',(12.3944531308653,15.2792829342741,17.1527085013342));
#5000=CARTESIAN_POINT('Ctrl Pts',(9.88562416804807,17.3144283744142,17.2475769124882));
#5001=CARTESIAN_POINT('Ctrl Pts',(6.86497719990264,18.7186293080519,17.3424453236422));
#5002=CARTESIAN_POINT('Ctrl Pts',(3.69187741166447,19.3248285006131,17.4373137347962));
#5003=CARTESIAN_POINT('Ctrl Pts',(0.518777623426303,19.9310276931743,17.5321821459501));
#5004=CARTESIAN_POINT('Ctrl Pts',(-2.80677498490453,19.739225144659,17.6270505571041));
#5005=CARTESIAN_POINT('Ctrl Pts',(-5.88914072352136,18.772239529117,17.7219189682581));
#5006=CARTESIAN_POINT('Ctrl Pts',(-8.97150646213814,17.8052539135749,17.8167873794121));
#5007=CARTESIAN_POINT('Ctrl Pts',(-11.810685331041,16.063085231006,17.911655790566));
#5008=CARTESIAN_POINT('Ctrl Pts',(-14.0689013335421,13.7529986063878,18.00652420172));
#5009=CARTESIAN_POINT('Ctrl Pts',(-16.3271173360432,11.4429119817695,18.101392612874));
#5010=CARTESIAN_POINT('Ctrl Pts',(-18.0043704721426,8.56490741510193,18.196261024028));
#5011=CARTESIAN_POINT('Ctrl Pts',(-18.9011185939286,5.46137998114751,18.2911294351819));
#5012=CARTESIAN_POINT('Ctrl Pts',(-19.7978667157146,2.35785254719314,18.3859978463359));
#5013=CARTESIAN_POINT('Ctrl Pts',(-19.9141098231872,-0.971197754047974,
18.4808662574899));
#5014=CARTESIAN_POINT('Ctrl Pts',(-19.2360185194378,-4.12971511366378,18.5757346686439));
#5015=CARTESIAN_POINT('Ctrl Pts',(-18.5579272156884,-7.28823247327963,18.6706030797978));
#5016=CARTESIAN_POINT('Ctrl Pts',(-17.085501500717,-10.2762168912702,18.7654714909518));
#5017=CARTESIAN_POINT('Ctrl Pts',(-14.9939152844498,-12.7381890330994,18.8603399021058));
#5018=CARTESIAN_POINT('Ctrl Pts',(-12.9023290681826,-15.2001611749285,18.9552083132598));
#5019=CARTESIAN_POINT('Ctrl Pts',(-10.1915823506197,-17.1361210405963,19.0500767244138));
#5020=CARTESIAN_POINT('Ctrl Pts',(-7.18417160578736,-18.3157482440329,19.1449451355677));
#5021=CARTESIAN_POINT('Ctrl Pts',(-4.17676086095507,-19.4953754474696,19.2398135467217));
#5022=CARTESIAN_POINT('Ctrl Pts',(-0.872686088853433,-19.9186699886752,
19.3346819578757));
#5023=CARTESIAN_POINT('Ctrl Pts',(2.33496823050607,-19.5352726820677,19.4295503690296));
#5024=CARTESIAN_POINT('Ctrl Pts',(5.54262254986562,-19.1518753754602,19.5244187801836));
#5025=CARTESIAN_POINT('Ctrl Pts',(8.65385641648298,-17.9617862210395,19.6192871913376));
#5026=CARTESIAN_POINT('Ctrl Pts',(11.2985275572526,-16.1065896588388,19.7141556024916));
#5027=CARTESIAN_POINT('Ctrl Pts',(13.9431986980221,-14.2513930966381,19.8090240136455));
#5028=CARTESIAN_POINT('Ctrl Pts',(16.1213071129438,-11.7310891266573,19.9038924247995));
#5029=CARTESIAN_POINT('Ctrl Pts',(17.5737240979949,-8.84551732391957,19.9987608359535));
#5030=CARTESIAN_POINT('Ctrl Pts',(19.0261410830461,-5.95994552118182,20.0936292471075));
#5031=CARTESIAN_POINT('Ctrl Pts',(19.7528666382266,-2.70910588568718,20.1884976582614));
#5032=CARTESIAN_POINT('Ctrl Pts',(19.667442509207,0.520250465879157,20.2833660694154));
#5033=CARTESIAN_POINT('Ctrl Pts',(19.5820183801874,3.74960681744544,20.3782344805694));
#5034=CARTESIAN_POINT('Ctrl Pts',(18.6844445669677,6.9574798850835,20.4731028917234));
#5035=CARTESIAN_POINT('Ctrl Pts',(17.0815050741416,9.7622302678375,20.5679713028773));
#5036=CARTESIAN_POINT('Ctrl Pts',(15.4785655813156,12.5669806505915,20.6628397140313));
#5037=CARTESIAN_POINT('Ctrl Pts',(13.1702604088831,14.9686083484616,20.7577081251853));
#5038=CARTESIAN_POINT('Ctrl Pts',(10.4312077180544,16.6813926559808,20.8525765363393));
#5039=CARTESIAN_POINT('Ctrl Pts',(7.6921550272256,18.3941769635001,20.9474449474932));
#5040=CARTESIAN_POINT('Ctrl Pts',(4.52235481800053,19.4181178806685,21.0423133586472));
#5041=CARTESIAN_POINT('Ctrl Pts',(1.29891697829889,19.6313975580878,21.1371817698012));
#5042=CARTESIAN_POINT('Ctrl Pts',(-1.92452086140271,19.8446772355071,21.2320501809552));
#5043=CARTESIAN_POINT('Ctrl Pts',(-5.20159633158096,19.2472956731774,21.3269185921092));
#5044=CARTESIAN_POINT('Ctrl Pts',(-8.14243704858606,17.9103231213181,21.4217870032631));
#5045=CARTESIAN_POINT('Ctrl Pts',(-11.0832777655912,16.5733505694588,21.5166554144171));
#5046=CARTESIAN_POINT('Ctrl Pts',(-13.6878837294232,14.49678702807,21.6115238255711));
#5047=CARTESIAN_POINT('Ctrl Pts',(-15.6463859899077,11.9276804473891,21.706392236725));
#5048=CARTESIAN_POINT('Ctrl Pts',(-17.6048882503921,9.35857386670826,21.801260647879));
#5049=CARTESIAN_POINT('Ctrl Pts',(-18.9172868075289,6.29692424673529,21.896129059033));
#5050=CARTESIAN_POINT('Ctrl Pts',(-19.4274461196054,3.10697484219579,21.990997470187));
#5051=CARTESIAN_POINT('Ctrl Pts',(-19.9376054316819,-0.0829745623437533,
22.0858658813409));
#5052=CARTESIAN_POINT('Ctrl Pts',(-19.6455254986982,-3.4012237514499,22.1807342924949));
#5053=CARTESIAN_POINT('Ctrl Pts',(-18.5859549557483,-6.45300192027754,22.2756027036489));
#5054=CARTESIAN_POINT('Ctrl Pts',(-17.5263844127983,-9.50478008910517,22.3704711148029));
#5055=CARTESIAN_POINT('Ctrl Pts',(-15.6993232598821,-12.2900872376542,22.4653395259569));
#5056=CARTESIAN_POINT('Ctrl Pts',(-13.3221362459177,-14.4775564666629,22.5602079371108));
#5057=CARTESIAN_POINT('Ctrl Pts',(-10.9449492319533,-16.6650256956716,22.6550763482648));
#5058=CARTESIAN_POINT('Ctrl Pts',(-8.01763635694059,-18.2546570051399,22.7499447594188));
#5059=CARTESIAN_POINT('Ctrl Pts',(-4.88845888573491,-19.0573325815208,22.8448131705727));
#5060=CARTESIAN_POINT('Ctrl Pts',(-1.75928141452923,-19.8600081579017,22.9396815817267));
#5061=CARTESIAN_POINT('Ctrl Pts',(1.57176065286947,-19.8757280011953,23.0345499928807));
#5062=CARTESIAN_POINT('Ctrl Pts',(4.70837454790273,-19.1026219278103,23.1294184040347));
#5063=CARTESIAN_POINT('Ctrl Pts',(7.84498844293609,-18.3295158544253,23.2242868151887));
#5064=CARTESIAN_POINT('Ctrl Pts',(10.7871741656039,-16.7675838643617,23.3191552263426));
#5065=CARTESIAN_POINT('Ctrl Pts',(13.1849010341969,-14.6026483939956,23.4140236374966));
#5066=CARTESIAN_POINT('Ctrl Pts',(15.5826279027899,-12.4377129236296,23.5088920486506));
#5067=CARTESIAN_POINT('Ctrl Pts',(17.435895917308,-9.66977397296122,23.6037604598046));
#5068=CARTESIAN_POINT('Ctrl Pts',(18.5242225087868,-6.62813215356576,23.6986288709585));
#5069=CARTESIAN_POINT('Ctrl Pts',(19.6125491002657,-3.5864903341703,23.7934972821125));
#5070=CARTESIAN_POINT('Ctrl Pts',(19.9359342687052,-0.271145646047808,23.8883656932665));
#5071=CARTESIAN_POINT('Ctrl Pts',(19.4559050074211,2.92347665330863,23.9832341044205));
#5072=CARTESIAN_POINT('Ctrl Pts',(18.9758757461369,6.11809895266502,24.0781025155744));
#5073=CARTESIAN_POINT('Ctrl Pts',(17.692432055129,9.19199886325542,24.1729709267284));
#5074=CARTESIAN_POINT('Ctrl Pts',(15.7582647270487,11.7794757180657,24.2678393378824));
#5075=CARTESIAN_POINT('Ctrl Pts',(13.8240973989684,14.3669525728759,24.3627077490364));
#5076=CARTESIAN_POINT('Ctrl Pts',(11.2392064338156,16.4680063719061,24.4575761601903));
#5077=CARTESIAN_POINT('Ctrl Pts',(8.31111529608698,17.8326755686052,24.5524445713443));
#5078=CARTESIAN_POINT('Ctrl Pts',(5.38302415835837,19.1973447653043,24.6473129824983));
#5079=CARTESIAN_POINT('Ctrl Pts',(2.11173284805401,19.8256293596722,24.7421813936523));
#5080=CARTESIAN_POINT('Ctrl Pts',(-1.11357439037701,19.642782579817,24.8370498048062));
#5081=CARTESIAN_POINT('Ctrl Pts',(-4.33888162880802,19.4599357999618,24.9319182159602));
#5082=CARTESIAN_POINT('Ctrl Pts',(-7.51820479536563,18.4659576458833,25.0267866271142));
#5083=CARTESIAN_POINT('Ctrl Pts',(-10.2733010596934,16.7791013089415,25.1216550382682));
#5084=CARTESIAN_POINT('Ctrl Pts',(-13.0283973240211,15.0922449719996,25.2165234494221));
#5085=CARTESIAN_POINT('Ctrl Pts',(-15.359266686119,12.7125104521941,25.3113918605761));
#5086=CARTESIAN_POINT('Ctrl Pts',(-16.9886065318555,9.92301383191033,25.4062602717301));
#5087=CARTESIAN_POINT('Ctrl Pts',(-18.6179463775919,7.13351721162667,25.5011286828841));
#5088=CARTESIAN_POINT('Ctrl Pts',(-19.545756706967,3.93425849086468,25.595997094038));
#5089=CARTESIAN_POINT('Ctrl Pts',(-19.6616562891651,0.705852225651522,25.690865505192));
#5090=CARTESIAN_POINT('Ctrl Pts',(-19.7775558713632,-2.52255403956183,25.785733916346));
#5091=CARTESIAN_POINT('Ctrl Pts',(-19.0815447063842,-5.7801078492263,25.8806023275));
#5092=CARTESIAN_POINT('Ctrl Pts',(-17.6564269691056,-8.67925930506489,25.975470738654));
#5093=CARTESIAN_POINT('Ctrl Pts',(-16.231309231827,-11.5784107609033,26.0703391498079));
#5094=CARTESIAN_POINT('Ctrl Pts',(-14.077084922249,-14.1191598629158,26.1652075609619));
#5095=CARTESIAN_POINT('Ctrl Pts',(-11.4500412627285,-15.9992346845991,26.2600759721159));
#5096=CARTESIAN_POINT('Ctrl Pts',(-8.82299760320789,-17.8793095062825,26.3549443832698));
#5097=CARTESIAN_POINT('Ctrl Pts',(-5.72313459374489,-19.0987100476366,26.4498127944238));
#5098=CARTESIAN_POINT('Ctrl Pts',(-2.51924171907758,-19.5123647086715,26.5446812055778));
#5099=CARTESIAN_POINT('Ctrl Pts',(0.684651155589694,-19.9260193697064,26.6395496167318));
#5100=CARTESIAN_POINT('Ctrl Pts',(3.99257389546137,-19.5339281504221,26.7344180278857));
#5101=CARTESIAN_POINT('Ctrl Pts',(7.01098422543163,-18.3827379809743,26.8292864390397));
#5102=CARTESIAN_POINT('Ctrl Pts',(10.0293945554019,-17.2315478115265,26.9241548501937));
#5103=CARTESIAN_POINT('Ctrl Pts',(12.7582924754709,-15.3212586919151,27.0190232613477));
#5104=CARTESIAN_POINT('Ctrl Pts',(14.8730220778747,-12.8791369864202,27.1138916725016));
#5105=CARTESIAN_POINT('Ctrl Pts',(16.9877516802785,-10.4370152809253,27.2087600836556));
#5106=CARTESIAN_POINT('Ctrl Pts',(18.4883129650171,-7.46306098954689,27.3036284948096));
#5107=CARTESIAN_POINT('Ctrl Pts',(19.1961847291426,-4.31108425476139,27.3984969059636));
#5108=CARTESIAN_POINT('Ctrl Pts',(19.9040564932681,-1.15910751997598,27.4933653171175));
#5109=CARTESIAN_POINT('Ctrl Pts',(19.8192387367806,2.17089165821646,27.5882337282715));
#5110=CARTESIAN_POINT('Ctrl Pts',(18.9518222253548,5.28274451699946,27.6831021394255));
#5111=CARTESIAN_POINT('Ctrl Pts',(18.0844057139289,8.39459737578259,27.7779705505795));
#5112=CARTESIAN_POINT('Ctrl Pts',(16.4343904475646,11.2883039151563,27.8728389617335));
#5113=CARTESIAN_POINT('Ctrl Pts',(14.1980780349665,13.6196011347771,27.9677073728874));
#5114=CARTESIAN_POINT('Ctrl Pts',(11.9617656223684,15.9508983543978,28.0625757840414));
#5115=CARTESIAN_POINT('Ctrl Pts',(9.13915606353642,17.7197862542657,28.1574441951954));
#5116=CARTESIAN_POINT('Ctrl Pts',(6.06605423114341,18.7158206723116,28.2523126063493));
#5117=CARTESIAN_POINT('Ctrl Pts',(2.99295239875041,19.7118550903575,28.3471810175033));
#5118=CARTESIAN_POINT('Ctrl Pts',(-0.330641707203597,19.9350360265814,28.4420494286573));
#5119=CARTESIAN_POINT('Ctrl Pts',(-3.50932163830628,19.358812253801,28.5369178398113));
#5120=CARTESIAN_POINT('Ctrl Pts',(-6.68800156940896,18.7825884810205,28.6317862509653));
#5121=CARTESIAN_POINT('Ctrl Pts',(-9.72176732566025,17.4069599992357,28.7266546621192));
#5122=CARTESIAN_POINT('Ctrl Pts',(-12.2496925094196,15.3955837533419,28.8215230732732));
#5123=CARTESIAN_POINT('Ctrl Pts',(-14.777617693179,13.3842075074481,28.9163914844272));
#5124=CARTESIAN_POINT('Ctrl Pts',(-16.7997023044464,10.7370834974453,29.0112598955812));
#5125=CARTESIAN_POINT('Ctrl Pts',(-18.0753806745898,7.7691410883629,29.1061283067351));
#5126=CARTESIAN_POINT('Ctrl Pts',(-19.3510590447332,4.80119867928048,29.2009967178891));
#5127=CARTESIAN_POINT('Ctrl Pts',(-19.8803311737525,1.51243787111849,29.2958651290431));
#5128=CARTESIAN_POINT('Ctrl Pts',(-19.600227886315,-1.70588284621737,29.3907335401971));
#5129=CARTESIAN_POINT('Ctrl Pts',(-19.3201245988775,-4.92420356355314,29.485601951351));
#5130=CARTESIAN_POINT('Ctrl Pts',(-18.2306458949832,-8.07208419006274,29.580470362505));
#5131=CARTESIAN_POINT('Ctrl Pts',(-16.4614103611006,-10.7750144646834,29.675338773659));
#5132=CARTESIAN_POINT('Ctrl Pts',(-14.692174827218,-13.4779447393041,29.7702071848129));
#5133=CARTESIAN_POINT('Ctrl Pts',(-12.2431824633471,-15.7359246620359,29.8650755959669));
#5134=CARTESIAN_POINT('Ctrl Pts',(-9.40578151202069,-17.2803394214777,29.9599440071209));
#5135=CARTESIAN_POINT('Ctrl Pts',(-6.56838056069443,-18.8247541809195,30.0548124182749));
#5136=CARTESIAN_POINT('Ctrl Pts',(-3.34257102191242,-19.6556037770715,30.1496808294289));
#5137=CARTESIAN_POINT('Ctrl Pts',(-0.112140937774813,-19.6740102084189,
30.2445492405828));
#5138=CARTESIAN_POINT('Ctrl Pts',(3.11828914636289,-19.6924166397663,30.3394176517368));
#5139=CARTESIAN_POINT('Ctrl Pts',(6.35333977585641,-18.8983799063092,30.4342860628908));
#5140=CARTESIAN_POINT('Ctrl Pts',(9.208167558015,-17.3864301606366,30.5291544740448));
#5141=CARTESIAN_POINT('Ctrl Pts',(12.0629953401737,-15.874480414964,30.6240228851987));
#5142=CARTESIAN_POINT('Ctrl Pts',(14.5376002749974,-13.644617657076,30.7188912963527));
#5143=CARTESIAN_POINT('Ctrl Pts',(16.3375213065402,-10.9620006507018,30.8137597075067));
#5144=CARTESIAN_POINT('Ctrl Pts',(18.1374423380829,-8.27938364432783,30.9086281186607));
#5145=CARTESIAN_POINT('Ctrl Pts',(19.2626794663448,-5.1440123894679,31.0034965298146));
#5146=CARTESIAN_POINT('Ctrl Pts',(19.5794796754469,-1.9291546447921,31.0983649409686));
#5147=CARTESIAN_POINT('Ctrl Pts',(19.896279884549,1.2857030998839,31.1932333521226));
#5148=CARTESIAN_POINT('Ctrl Pts',(19.4046431744912,4.58004733437572,31.2881017632765));
#5149=CARTESIAN_POINT('Ctrl Pts',(18.1628266439763,7.56246978477171,31.3829701744305));
#5150=CARTESIAN_POINT('Ctrl Pts',(16.9210101134615,10.5448922351676,31.4778385855845));
#5151=CARTESIAN_POINT('Ctrl Pts',(14.9290137624897,13.2153929014676,31.5727069967385));
#5152=CARTESIAN_POINT('Ctrl Pts',(12.4243091436204,15.2550170722038,31.6675754078925));
#5153=CARTESIAN_POINT('Ctrl Pts',(9.94354080414666,17.27514951779,31.7615372064351));
#5154=CARTESIAN_POINT('Ctrl Pts',(6.95981679421396,18.6764058291873,31.8554990049777));
#5155=CARTESIAN_POINT('Ctrl Pts',(3.82039453389307,19.2981880278134,31.9494608035203));
#5156=CARTESIAN_POINT('Ctrl Pts',(1.6044823792488,-19.6071739633997,10.3488171017508));
#5157=CARTESIAN_POINT('Ctrl Pts',(4.82619719441971,-19.3435365487699,10.4437199380198));
#5158=CARTESIAN_POINT('Ctrl Pts',(11.1341146918366,-17.1983649598503,10.6335256105576));
#5159=CARTESIAN_POINT('Ctrl Pts',(17.9474190881004,-9.88043165918709,10.9182341193643));
#5160=CARTESIAN_POINT('Ctrl Pts',(20.4861335053692,-0.211836782684772,11.202942628171));
#5161=CARTESIAN_POINT('Ctrl Pts',(18.1474987919541,9.50814226637342,11.4876511369778));
#5162=CARTESIAN_POINT('Ctrl Pts',(11.4875055956,16.9636816905982,11.7723596457845));
#5163=CARTESIAN_POINT('Ctrl Pts',(2.09238424540592,20.3802618601079,12.0570681545913));
#5164=CARTESIAN_POINT('Ctrl Pts',(-7.80102351175619,18.9440115665083,12.341776663398));
#5165=CARTESIAN_POINT('Ctrl Pts',(-15.8369057005247,12.9970921435669,12.6264851722047));
#5166=CARTESIAN_POINT('Ctrl Pts',(-20.1019054879048,3.95542579022508,12.9111936810115));
#5167=CARTESIAN_POINT('Ctrl Pts',(-19.5804632260352,-6.0280457462789,13.1959021898182));
#5168=CARTESIAN_POINT('Ctrl Pts',(-14.3967524087373,-14.5761963712629,13.4806106986249));
#5169=CARTESIAN_POINT('Ctrl Pts',(-5.78505134306339,-19.6536281491974,13.7653192074317));
#5170=CARTESIAN_POINT('Ctrl Pts',(4.20411799552521,-20.0513675054873,14.0500277162384));
#5171=CARTESIAN_POINT('Ctrl Pts',(13.1922520258245,-15.6747065011761,14.3347362250451));
#5172=CARTESIAN_POINT('Ctrl Pts',(19.0391994972251,-7.56576639752141,14.6194447338519));
#5173=CARTESIAN_POINT('Ctrl Pts',(20.3527534303501,2.34464661881955,14.9041532426586));
#5174=CARTESIAN_POINT('Ctrl Pts',(16.8201453560889,11.6967794160014,15.1888617514653));
#5175=CARTESIAN_POINT('Ctrl Pts',(9.28251910674214,18.2638106238575,15.4735702602721));
#5176=CARTESIAN_POINT('Ctrl Pts',(-0.465353106495693,20.4820747355216,15.7582787690788));
#5177=CARTESIAN_POINT('Ctrl Pts',(-10.1024208181673,17.8233844368737,16.0429872778855));
#5178=CARTESIAN_POINT('Ctrl Pts',(-17.3340170891354,10.9207962476557,16.3276957866923));
#5179=CARTESIAN_POINT('Ctrl Pts',(-20.4382379601494,1.41787453755885,16.612404295499));
#5180=CARTESIAN_POINT('Ctrl Pts',(-18.6759423120408,-8.42265503842212,16.8971128043057));
#5181=CARTESIAN_POINT('Ctrl Pts',(-12.466747572979,-16.2576795415614,17.1818213131125));
#5182=CARTESIAN_POINT('Ctrl Pts',(-3.2891152841388,-20.2216136789358,17.4665298219192));
#5183=CARTESIAN_POINT('Ctrl Pts',(6.67168304385131,-19.3706113608073,17.751238330726));
#5184=CARTESIAN_POINT('Ctrl Pts',(15.0438974725881,-13.9073034037633,18.0359468395327));
#5185=CARTESIAN_POINT('Ctrl Pts',(19.834033264117,-5.13254942576595,18.3206553483394));
#5186=CARTESIAN_POINT('Ctrl Pts',(19.9015187600332,4.8643077795152,18.6053638571461));
#5187=CARTESIAN_POINT('Ctrl Pts',(15.2302850956518,13.702932351697,18.8900723659529));
#5188=CARTESIAN_POINT('Ctrl Pts',(6.93259233184022,19.2787733710005,19.1747808747596));
#5189=CARTESIAN_POINT('Ctrl Pts',(-3.01580902911689,20.2641761497931,19.4594893835663));
#5190=CARTESIAN_POINT('Ctrl Pts',(-12.246120871259,16.4245079906961,19.7441978923731));
#5191=CARTESIAN_POINT('Ctrl Pts',(-18.5605282383808,8.67402620714283,20.0289064011798));
#5192=CARTESIAN_POINT('Ctrl Pts',(-20.4555175777055,-1.1418142397578,20.3136149099866));
#5193=CARTESIAN_POINT('Ctrl Pts',(-17.4798759743235,-10.685779103659,20.5983234187933));
#5194=CARTESIAN_POINT('Ctrl Pts',(-10.3421287448292,-17.6853700033477,20.8830319276));
#5195=CARTESIAN_POINT('Ctrl Pts',(-0.74183359462481,-20.4739254186347,21.1677404364068));
#5196=CARTESIAN_POINT('Ctrl Pts',(9.03509837968249,-18.3874668293211,21.4524489452135));
#5197=CARTESIAN_POINT('Ctrl Pts',(16.660697366629,-11.9227975906475,21.7371574540202));
#5198=CARTESIAN_POINT('Ctrl Pts',(20.3192440503151,-2.6192098720072,22.021865962827));
#5199=CARTESIAN_POINT('Ctrl Pts',(19.1396076654076,7.30803376731988,22.3065744716337));
#5200=CARTESIAN_POINT('Ctrl Pts',(13.4026695660624,15.4951730430076,22.5912829804405));
#5201=CARTESIAN_POINT('Ctrl Pts',(4.47444301092623,19.9927811690121,22.8759914892472));
#5202=CARTESIAN_POINT('Ctrl Pts',(-5.5191860938323,19.7299397868244,23.1606999980539));
#5203=CARTESIAN_POINT('Ctrl Pts',(-14.1986505255863,14.7692336423159,23.4454085068607));
#5204=CARTESIAN_POINT('Ctrl Pts',(-19.4972967341415,6.29184863083299,23.7301170156674));
#5205=CARTESIAN_POINT('Ctrl Pts',(-20.1534724494655,-3.68367850838242,24.0148255244741));
#5206=CARTESIAN_POINT('Ctrl Pts',(-16.0109367104909,-12.7820907832634,24.2995340332808));
#5207=CARTESIAN_POINT('Ctrl Pts',(-8.05606214944963,-18.8369796348606,24.5842425420876));
#5208=CARTESIAN_POINT('Ctrl Pts',(1.81702862813883,-20.4066250539812,24.8689510508943));
#5209=CARTESIAN_POINT('Ctrl Pts',(11.2574695969589,-17.1172812515738,25.1536595597011));
#5210=CARTESIAN_POINT('Ctrl Pts',(18.017412273326,-9.75216867974586,25.4383680685078));
#5211=CARTESIAN_POINT('Ctrl Pts',(20.4872574232652,-0.0649826440576371,
25.7230765773145));
#5212=CARTESIAN_POINT('Ctrl Pts',(18.0789140706131,9.63767630365016,26.0077850861213));
#5213=CARTESIAN_POINT('Ctrl Pts',(11.3658291486587,17.0455233925882,26.292493594928));
#5214=CARTESIAN_POINT('Ctrl Pts',(1.9464444810181,20.3946878514802,26.5772021037347));
#5215=CARTESIAN_POINT('Ctrl Pts',(-7.93640472374126,18.8877054580979,26.8619106125415));
#5216=CARTESIAN_POINT('Ctrl Pts',(-15.9295297082873,12.8834013456542,27.1466191213482));
#5217=CARTESIAN_POINT('Ctrl Pts',(-20.1296984525877,3.81145099361058,27.431327630155));
#5218=CARTESIAN_POINT('Ctrl Pts',(-19.5368187456469,-6.16803808936394,27.7160361389617));
#5219=CARTESIAN_POINT('Ctrl Pts',(-14.2920536102102,-14.6788650538189,28.0007446477684));
#5220=CARTESIAN_POINT('Ctrl Pts',(-5.64423897905974,-19.6945313164313,28.2854531565751));
#5221=CARTESIAN_POINT('Ctrl Pts',(4.34753397611182,-20.0207625899274,28.5701616653819));
#5222=CARTESIAN_POINT('Ctrl Pts',(13.3040876189526,-15.5798842964319,28.8548701741886));
#5223=CARTESIAN_POINT('Ctrl Pts',(19.0928954628025,-7.42929930501429,29.1395786829954));
#5224=CARTESIAN_POINT('Ctrl Pts',(20.335385784429,2.49025426559682,29.4242871918021));
#5225=CARTESIAN_POINT('Ctrl Pts',(16.7361252350351,11.8168775012182,29.7089957006088));
#5226=CARTESIAN_POINT('Ctrl Pts',(9.15130275239718,18.3297626486618,29.9937042094156));
#5227=CARTESIAN_POINT('Ctrl Pts',(-0.611421073120078,20.4782554424717,30.2784127182223));
#5228=CARTESIAN_POINT('Ctrl Pts',(-10.2308261911091,17.7505623209659,30.563121227029));
#5229=CARTESIAN_POINT('Ctrl Pts',(-15.0159295845999,13.114360231569,30.7529268995668));
#5230=CARTESIAN_POINT('Ctrl Pts',(-16.7193871842675,10.3671465080267,30.8478297358358));
#5231=CARTESIAN_POINT('Ctrl Pts',(1.58722337222957,-19.3962646025751,10.545321676109));
#5232=CARTESIAN_POINT('Ctrl Pts',(4.77424960971562,-19.1354658026157,10.6402245123779));
#5233=CARTESIAN_POINT('Ctrl Pts',(11.0143661291397,-17.0133606854669,10.8300301849157));
#5234=CARTESIAN_POINT('Ctrl Pts',(17.7543512588083,-9.77415043762722,11.1147386937225));
#5235=CARTESIAN_POINT('Ctrl Pts',(20.2657709686607,-0.209557314370359,11.3994472025292));
#5236=CARTESIAN_POINT('Ctrl Pts',(17.952285743843,9.40586380342882,11.684155711336));
#5237=CARTESIAN_POINT('Ctrl Pts',(11.3639368783592,16.781205352258,11.9688642201427));
#5238=CARTESIAN_POINT('Ctrl Pts',(2.06987610418484,20.1610334421918,12.2535727289494));
#5239=CARTESIAN_POINT('Ctrl Pts',(-7.71710843302499,18.7402328856891,12.5382812377562));
#5240=CARTESIAN_POINT('Ctrl Pts',(-15.6665499280869,12.8572837735331,12.8229897465629));
#5241=CARTESIAN_POINT('Ctrl Pts',(-19.8856713422682,3.91287770545336,13.1076982553696));
#5242=CARTESIAN_POINT('Ctrl Pts',(-19.3698382908637,-5.96320270175043,13.3924067641764));
#5243=CARTESIAN_POINT('Ctrl Pts',(-14.2418880468412,-14.4194017652258,13.6771152729831));
#5244=CARTESIAN_POINT('Ctrl Pts',(-5.72282216688727,-19.4422161510606,13.9618237817898));
#5245=CARTESIAN_POINT('Ctrl Pts',(4.1588947475245,-19.8356770648408,14.2465322905966));
#5246=CARTESIAN_POINT('Ctrl Pts',(13.050344363471,-15.5060953412934,14.5312407994033));
#5247=CARTESIAN_POINT('Ctrl Pts',(18.8343968427676,-7.48438224824982,14.81594930821));
#5248=CARTESIAN_POINT('Ctrl Pts',(20.1338210133593,2.31942550298376,15.1006578170168));
#5249=CARTESIAN_POINT('Ctrl Pts',(16.6392128314816,11.5709583967786,15.3853663258235));
#5250=CARTESIAN_POINT('Ctrl Pts',(9.18266803016488,18.0673487443057,15.6700748346302));
#5251=CARTESIAN_POINT('Ctrl Pts',(-0.460347352263815,20.2617512235337,15.954783343437));
#5252=CARTESIAN_POINT('Ctrl Pts',(-9.9937501457706,17.6316601752597,16.2394918522437));
#5253=CARTESIAN_POINT('Ctrl Pts',(-17.1475569003189,10.8033223972705,16.5242003610505));
#5254=CARTESIAN_POINT('Ctrl Pts',(-20.2183859957157,1.40262261109356,16.8089088698572));
#5255=CARTESIAN_POINT('Ctrl Pts',(-18.475047175521,-8.33205342884836,17.0936173786639));
#5256=CARTESIAN_POINT('Ctrl Pts',(-12.3326440876672,-16.0827974019435,17.3783258874706));
#5257=CARTESIAN_POINT('Ctrl Pts',(-3.25373461884208,-20.0040919189779,17.6630343962774));
#5258=CARTESIAN_POINT('Ctrl Pts',(6.5999164548623,-19.1622437427944,17.9477429050841));
#5259=CARTESIAN_POINT('Ctrl Pts',(14.8820718583314,-13.7577040117126,18.2324514138909));
#5260=CARTESIAN_POINT('Ctrl Pts',(19.6206806656957,-5.07733913434767,18.5171599226976));
#5261=CARTESIAN_POINT('Ctrl Pts',(19.687440227269,4.81198293511972,18.8018684315043));
#5262=CARTESIAN_POINT('Ctrl Pts',(15.0664545294435,13.5555313574416,19.0865769403111));
#5263=CARTESIAN_POINT('Ctrl Pts',(6.85801916923146,19.0713936445322,19.3712854491178));
#5264=CARTESIAN_POINT('Ctrl Pts',(-2.98336829030518,20.0461965498373,19.6559939579245));
#5265=CARTESIAN_POINT('Ctrl Pts',(-12.1143906440445,16.2478312950921,19.9407024667313));
#5266=CARTESIAN_POINT('Ctrl Pts',(-18.3608745988513,8.58072062448983,20.225410975538));
#5267=CARTESIAN_POINT('Ctrl Pts',(-20.2354797382435,-1.12953186472481,20.5101194843447));
#5268=CARTESIAN_POINT('Ctrl Pts',(-17.2918467969222,-10.5708333078362,20.7948279931514));
#5269=CARTESIAN_POINT('Ctrl Pts',(-10.2308795595761,-17.4951303484067,21.0795365019582));
#5270=CARTESIAN_POINT('Ctrl Pts',(-0.733853769094528,-20.2536895679744,
21.3642450107649));
#5271=CARTESIAN_POINT('Ctrl Pts',(8.93790878185199,-18.1896747930682,21.6489535195717));
#5272=CARTESIAN_POINT('Ctrl Pts',(16.4814800068845,-11.7945453177718,21.9336620283784));
#5273=CARTESIAN_POINT('Ctrl Pts',(20.1006720907767,-2.59103530838909,22.2183705371851));
#5274=CARTESIAN_POINT('Ctrl Pts',(18.9337249297178,7.22942202089164,22.5030790459919));
#5275=CARTESIAN_POINT('Ctrl Pts',(13.2584984668402,15.328493105161,22.7877875547986));
#5276=CARTESIAN_POINT('Ctrl Pts',(4.42631190061909,19.777720936165,23.0724960636054));
#5277=CARTESIAN_POINT('Ctrl Pts',(-5.45981679266129,19.5177069109311,23.3572045724121));
#5278=CARTESIAN_POINT('Ctrl Pts',(-14.0459171433559,14.6103625578357,23.6419130812188));
#5279=CARTESIAN_POINT('Ctrl Pts',(-19.2875663749634,6.22416788045984,23.9266215900256));
#5280=CARTESIAN_POINT('Ctrl Pts',(-19.9366836775089,-3.64405356820977,24.2113300988323));
#5281=CARTESIAN_POINT('Ctrl Pts',(-15.838708757411,-12.644595184379,24.496038607639));
#5282=CARTESIAN_POINT('Ctrl Pts',(-7.96940394082275,-18.6343522369011,24.7807471164458));
#5283=CARTESIAN_POINT('Ctrl Pts',(1.79748304334372,-20.1871131462112,25.0654556252525));
#5284=CARTESIAN_POINT('Ctrl Pts',(11.1363741869317,-16.9331524672924,25.3501641340592));
#5285=CARTESIAN_POINT('Ctrl Pts',(17.8236008748448,-9.64726563246469,25.634872642866));
#5286=CARTESIAN_POINT('Ctrl Pts',(20.2668781615506,-0.0642836327494402,
25.9195811516727));
#5287=CARTESIAN_POINT('Ctrl Pts',(17.8844411039367,9.53400483905606,26.2042896604794));
#5288=CARTESIAN_POINT('Ctrl Pts',(11.2435681260571,16.8621664994921,26.4889981692862));
#5289=CARTESIAN_POINT('Ctrl Pts',(1.92550678428129,20.1753043519164,26.7737066780929));
#5290=CARTESIAN_POINT('Ctrl Pts',(-7.85103365880521,18.6845324058904,27.0584151868996));
#5291=CARTESIAN_POINT('Ctrl Pts',(-15.7581774388924,12.7448159635996,27.3431236957064));
#5292=CARTESIAN_POINT('Ctrl Pts',(-19.9131654206412,3.77045161069036,27.6278322045131));
#5293=CARTESIAN_POINT('Ctrl Pts',(-19.3266632411339,-6.1016891406856,27.9125407133198));
#5294=CARTESIAN_POINT('Ctrl Pts',(-14.1383155232596,-14.5209660849796,28.1972492221266));
#5295=CARTESIAN_POINT('Ctrl Pts',(-5.58352445263722,-19.4826792653716,28.4819577309333));
#5296=CARTESIAN_POINT('Ctrl Pts',(4.30076792405075,-19.8054014840864,28.7666662397401));
#5297=CARTESIAN_POINT('Ctrl Pts',(13.160977132241,-15.4122928891699,29.0513747485468));
#5298=CARTESIAN_POINT('Ctrl Pts',(18.8875148528919,-7.34938359494463,29.3360832573535));
#5299=CARTESIAN_POINT('Ctrl Pts',(20.1166408920582,2.46346781386595,29.6207917661603));
#5300=CARTESIAN_POINT('Ctrl Pts',(16.5560951067287,11.6897627064965,29.905500274967));
#5301=CARTESIAN_POINT('Ctrl Pts',(9.05286594818044,18.1325951078849,30.1902087837737));
#5302=CARTESIAN_POINT('Ctrl Pts',(-0.604849707462306,20.2579654020313,30.4749172925804));
#5303=CARTESIAN_POINT('Ctrl Pts',(-10.1207622682657,17.5596376428951,30.7596258013872));
#5304=CARTESIAN_POINT('Ctrl Pts',(-14.8544247342167,12.9732639160097,30.949431473925));
#5305=CARTESIAN_POINT('Ctrl Pts',(-16.5395410080162,10.2556297617754,31.0443343101939));
#5306=CARTESIAN_POINT('Ctrl Pts',(1.56054364072682,-19.0702316441352,11.1861009686586));
#5307=CARTESIAN_POINT('Ctrl Pts',(4.69437166907424,-18.8137861277917,11.2810038049275));
#5308=CARTESIAN_POINT('Ctrl Pts',(10.8290212784786,-16.7274474236553,11.4708094774653));
#5309=CARTESIAN_POINT('Ctrl Pts',(17.4560514738364,-9.60985552465843,11.7555179862721));
#5310=CARTESIAN_POINT('Ctrl Pts',(19.9251049443064,-0.206043711150756,12.0402264950788));
#5311=CARTESIAN_POINT('Ctrl Pts',(17.6505809290719,9.24778022499445,12.3249350038855));
#5312=CARTESIAN_POINT('Ctrl Pts',(11.1729259766883,16.4991552743541,12.6096435126922));
#5313=CARTESIAN_POINT('Ctrl Pts',(2.03509345598953,19.8221805528427,12.894352021499));
#5314=CARTESIAN_POINT('Ctrl Pts',(-7.58740740731509,18.4252583054873,13.1790605303057));
#5315=CARTESIAN_POINT('Ctrl Pts',(-15.4032347708815,12.6411869094098,13.4637690391124));
#5316=CARTESIAN_POINT('Ctrl Pts',(-19.5514463179797,3.84711238350149,13.7484775479192));
#5317=CARTESIAN_POINT('Ctrl Pts',(-19.0442818236282,-5.86297687515176,14.0331860567259));
#5318=CARTESIAN_POINT('Ctrl Pts',(-14.0025195629572,-14.1770495686015,14.3178945655327));
#5319=CARTESIAN_POINT('Ctrl Pts',(-5.62663646876489,-19.1154435996439,14.6026030743394));
#5320=CARTESIAN_POINT('Ctrl Pts',(4.08899460932347,-19.502291495797,14.8873115831461));
#5321=CARTESIAN_POINT('Ctrl Pts',(12.8310024142167,-15.2454786443304,15.1720200919529));
#5322=CARTESIAN_POINT('Ctrl Pts',(18.5178401397554,-7.35858946345815,15.4567286007596));
#5323=CARTESIAN_POINT('Ctrl Pts',(19.7954244264571,2.28044205981722,15.7414371095663));
#5324=CARTESIAN_POINT('Ctrl Pts',(16.3595514098051,11.3764810090109,16.0261456183731));
#5325=CARTESIAN_POINT('Ctrl Pts',(9.02833152616684,17.763684116527,16.3108541271798));
#5326=CARTESIAN_POINT('Ctrl Pts',(-0.452610124499379,19.9212044593913,16.5955626359865));
#5327=CARTESIAN_POINT('Ctrl Pts',(-9.8257814818875,17.3353183265685,16.8802711447933));
#5328=CARTESIAN_POINT('Ctrl Pts',(-16.8593515549727,10.6217469528283,17.1649796536));
#5329=CARTESIAN_POINT('Ctrl Pts',(-19.8785680870649,1.37904821292317,17.4496881624067));
#5330=CARTESIAN_POINT('Ctrl Pts',(-18.1645302088502,-8.1920135181208,17.7343966712135));
#5331=CARTESIAN_POINT('Ctrl Pts',(-12.1253647666509,-15.8124878639852,18.0191051800202));
#5332=CARTESIAN_POINT('Ctrl Pts',(-3.19904789493165,-19.6678757304238,18.303813688827));
#5333=CARTESIAN_POINT('Ctrl Pts',(6.48898921237128,-18.8401768086138,18.5885221976337));
#5334=CARTESIAN_POINT('Ctrl Pts',(14.6319433597041,-13.5264731802993,18.8732307064404));
#5335=CARTESIAN_POINT('Ctrl Pts',(19.2909086122085,-4.9920024133069,19.1579392152471));
#5336=CARTESIAN_POINT('Ctrl Pts',(19.3565461210796,4.73110615408914,19.4426477240539));
#5337=CARTESIAN_POINT('Ctrl Pts',(14.8132270429145,13.3276985167752,19.7273562328606));
#5338=CARTESIAN_POINT('Ctrl Pts',(6.74275389873237,18.750853661633,20.0120647416674));
#5339=CARTESIAN_POINT('Ctrl Pts',(-2.93322571349183,19.7092726931416,20.2967732504741));
#5340=CARTESIAN_POINT('Ctrl Pts',(-11.9107795895903,15.9747479713167,20.5814817592808));
#5341=CARTESIAN_POINT('Ctrl Pts',(-18.0522765729479,8.43650127201347,20.8661902680875));
#5342=CARTESIAN_POINT('Ctrl Pts',(-19.8953745288315,-1.11054740394805,21.1508987768943));
#5343=CARTESIAN_POINT('Ctrl Pts',(-17.0012163175828,-10.3931653937404,21.435607285701));
#5344=CARTESIAN_POINT('Ctrl Pts',(-10.0589253741509,-17.2010832070587,21.7203157945078));
#5345=CARTESIAN_POINT('Ctrl Pts',(-0.721519616751987,-19.9132782992036,
22.0050243033145));
#5346=CARTESIAN_POINT('Ctrl Pts',(8.78768603560235,-17.8839541857657,22.2897328121212));
#5347=CARTESIAN_POINT('Ctrl Pts',(16.2044696625947,-11.5963100222853,22.574441320928));
#5348=CARTESIAN_POINT('Ctrl Pts',(19.7628326434698,-2.54748681744402,22.8591498297347));
#5349=CARTESIAN_POINT('Ctrl Pts',(18.6154987959437,7.10791444498331,23.1438583385414));
#5350=CARTESIAN_POINT('Ctrl Pts',(13.0356579680779,15.0708614391491,23.4285668473482));
#5351=CARTESIAN_POINT('Ctrl Pts',(4.35191723563782,19.4453094486357,23.7132753561549));
#5352=CARTESIAN_POINT('Ctrl Pts',(-5.3680516278321,19.189665575509,23.9979838649617));
#5353=CARTESIAN_POINT('Ctrl Pts',(-13.8098422069915,14.3648007781554,24.2826923737684));
#5354=CARTESIAN_POINT('Ctrl Pts',(-18.9633930968551,6.11955598353405,24.5674008825751));
#5355=CARTESIAN_POINT('Ctrl Pts',(-19.6016004442396,-3.58280660898776,24.8521093913818));
#5356=CARTESIAN_POINT('Ctrl Pts',(-15.5725017078235,-12.4320727857078,25.1368179001886));
#5357=CARTESIAN_POINT('Ctrl Pts',(-7.83545921440472,-18.3211577708681,25.4215264089953));
#5358=CARTESIAN_POINT('Ctrl Pts',(1.76727207936575,-19.8478208522138,25.7062349178021));
#5359=CARTESIAN_POINT('Ctrl Pts',(10.9492010178843,-16.6485506961785,25.9909434266088));
#5360=CARTESIAN_POINT('Ctrl Pts',(17.5240330070868,-9.48512046334684,26.2756519354155));
#5361=CARTESIAN_POINT('Ctrl Pts',(19.9262452282056,-0.0632031925405283,
26.5603604442223));
#5362=CARTESIAN_POINT('Ctrl Pts',(17.5838506703938,9.37376328268076,26.845068953029));
#5363=CARTESIAN_POINT('Ctrl Pts',(11.0545933124798,16.5787578216053,27.1297774618358));
#5364=CARTESIAN_POINT('Ctrl Pts',(1.89314406999675,19.8362105217577,27.4144859706424));
#5365=CARTESIAN_POINT('Ctrl Pts',(-7.7190784098044,18.3704945646997,27.6991944794493));
#5366=CARTESIAN_POINT('Ctrl Pts',(-15.4933239405844,12.5306090743519,27.9839029882559));
#5367=CARTESIAN_POINT('Ctrl Pts',(-19.5784774045275,3.7070803178788,28.2686114970627));
#5368=CARTESIAN_POINT('Ctrl Pts',(-19.0018329728338,-5.99913595896203,28.5533200058694));
#5369=CARTESIAN_POINT('Ctrl Pts',(-13.9006873634013,-14.276906487097,28.8380285146761));
#5370=CARTESIAN_POINT('Ctrl Pts',(-5.48968058465179,-19.1552273255796,29.1227370234829));
#5371=CARTESIAN_POINT('Ctrl Pts',(4.22848431392804,-19.4725234187147,29.4074455322896));
#5372=CARTESIAN_POINT('Ctrl Pts',(12.9397737372326,-15.1532554395988,29.6921540410964));
#5373=CARTESIAN_POINT('Ctrl Pts',(18.5700693201513,-7.22585446081511,29.9768625499031));
#5374=CARTESIAN_POINT('Ctrl Pts',(19.7785252200764,2.42205280012758,30.2615710587098));
#5375=CARTESIAN_POINT('Ctrl Pts',(16.277846282667,11.4933096461107,30.5462795675166));
#5376=CARTESIAN_POINT('Ctrl Pts',(8.90067993510508,17.8277917237482,30.8309880763233));
#5377=CARTESIAN_POINT('Ctrl Pts',(-0.59462102032654,19.9175671733327,31.11569658513));
#5378=CARTESIAN_POINT('Ctrl Pts',(-9.95079279452838,17.2643251220909,31.4004050939367));
#5379=CARTESIAN_POINT('Ctrl Pts',(-14.6045387665585,12.7555133666107,31.5902107664746));
#5380=CARTESIAN_POINT('Ctrl Pts',(-16.2615268853708,10.083242274782,31.6851136027435));
#5381=CARTESIAN_POINT('Ctrl Pts',(1.58147036989023,-19.3259614823052,11.8879939008655));
#5382=CARTESIAN_POINT('Ctrl Pts',(4.75619891378352,-19.0661690197564,11.9828967371344));
#5383=CARTESIAN_POINT('Ctrl Pts',(10.9748516012175,-16.9515637994015,12.1727024096722));
#5384=CARTESIAN_POINT('Ctrl Pts',(17.6897308112097,-9.73872462641207,12.4574109184789));
#5385=CARTESIAN_POINT('Ctrl Pts',(20.1923512578621,-0.208780026736482,12.7421194272857));
#5386=CARTESIAN_POINT('Ctrl Pts',(17.8871038871788,9.37173126916347,13.0268279360924));
#5387=CARTESIAN_POINT('Ctrl Pts',(11.3227351110597,16.7203282592236,13.3115364448991));
#5388=CARTESIAN_POINT('Ctrl Pts',(2.06235363149416,20.0878880714814,13.5962449537059));
#5389=CARTESIAN_POINT('Ctrl Pts',(-7.68910459028953,18.6722453363683,13.8809534625126));
#5390=CARTESIAN_POINT('Ctrl Pts',(-15.6097157607603,12.8106376490548,14.1656619713194));
#5391=CARTESIAN_POINT('Ctrl Pts',(-19.8135254676127,3.89868225261368,14.4503704801261));
#5392=CARTESIAN_POINT('Ctrl Pts',(-19.2995663155523,-5.9415686369081,14.7350789889329));
#5393=CARTESIAN_POINT('Ctrl Pts',(-14.1902187722936,-14.3670888278409,15.0197874977395));
#5394=CARTESIAN_POINT('Ctrl Pts',(-5.70206026324537,-19.3716807970654,15.3044960065463));
#5395=CARTESIAN_POINT('Ctrl Pts',(4.14380659024474,-19.7637142026498,15.589204515353));
#5396=CARTESIAN_POINT('Ctrl Pts',(13.0029983137262,-15.4498400111228,15.8739130241598));
#5397=CARTESIAN_POINT('Ctrl Pts',(18.7660666189009,-7.45722927920145,16.1586215329665));
#5398=CARTESIAN_POINT('Ctrl Pts',(20.0607765038118,2.31101074100864,16.4433300417732));
#5399=CARTESIAN_POINT('Ctrl Pts',(16.5788466056933,11.528979539176,16.72803855058));
#5400=CARTESIAN_POINT('Ctrl Pts',(9.14935376619165,18.0018013055913,17.0127470593867));
#5401=CARTESIAN_POINT('Ctrl Pts',(-0.458677233399438,20.1882426031369,17.2974555681934));
#5402=CARTESIAN_POINT('Ctrl Pts',(-9.95749332061414,17.5676933933082,17.5821640770002));
#5403=CARTESIAN_POINT('Ctrl Pts',(-17.0853464205666,10.7641284836774,17.8668725858069));
#5404=CARTESIAN_POINT('Ctrl Pts',(-20.145034702134,1.39753396633441,18.1515810946136));
#5405=CARTESIAN_POINT('Ctrl Pts',(-18.4080206277205,-8.30182515546131,18.4362896034204));
#5406=CARTESIAN_POINT('Ctrl Pts',(-12.2879018714071,-16.0244498168625,18.7209981122271));
#5407=CARTESIAN_POINT('Ctrl Pts',(-3.2419302322531,-19.9315180733784,19.0057066210339));
#5408=CARTESIAN_POINT('Ctrl Pts',(6.57597228784158,-19.0927240803056,19.2904151298406));
#5409=CARTESIAN_POINT('Ctrl Pts',(14.8280804455034,-13.7077917492237,19.5751236386473));
#5410=CARTESIAN_POINT('Ctrl Pts',(19.5494978169596,-5.05891880175514,19.859832147454));
#5411=CARTESIAN_POINT('Ctrl Pts',(19.6160151781855,4.79452530155412,20.1445406562608));
#5412=CARTESIAN_POINT('Ctrl Pts',(15.0117941854933,13.506352567238,20.4292491650675));
#5413=CARTESIAN_POINT('Ctrl Pts',(6.83313861847796,19.0022035816567,20.7139576738743));
#5414=CARTESIAN_POINT('Ctrl Pts',(-2.9725447792692,19.9734699507459,20.998666182681));
#5415=CARTESIAN_POINT('Ctrl Pts',(-12.0704402403149,16.188884975287,21.2833746914878));
#5416=CARTESIAN_POINT('Ctrl Pts',(-18.2942622635589,8.54959019896394,21.5680832002944));
#5417=CARTESIAN_POINT('Ctrl Pts',(-20.1620664292058,-1.12543397957824,21.8527917091012));
#5418=CARTESIAN_POINT('Ctrl Pts',(-17.2291128410607,-10.5324828529691,22.1375002179079));
#5419=CARTESIAN_POINT('Ctrl Pts',(-10.1937624399155,-17.4316588899813,22.4222087267147));
#5420=CARTESIAN_POINT('Ctrl Pts',(-0.731191384301323,-20.1802101945847,
22.7069172355214));
#5421=CARTESIAN_POINT('Ctrl Pts',(8.905482495545,-18.1236835621137,22.9916257443282));
#5422=CARTESIAN_POINT('Ctrl Pts',(16.4216860212317,-11.7517552968991,23.2763342531348));
#5423=CARTESIAN_POINT('Ctrl Pts',(20.027747857146,-2.58163516180053,23.5610427619416));
#5424=CARTESIAN_POINT('Ctrl Pts',(18.8650343220579,7.20319403915544,23.8457512707483));
#5425=CARTESIAN_POINT('Ctrl Pts',(13.2103972971179,15.2728820983581,24.1304597795551));
#5426=CARTESIAN_POINT('Ctrl Pts',(4.41025346228691,19.7059683531778,24.4151682883618));
#5427=CARTESIAN_POINT('Ctrl Pts',(-5.44000885023758,19.4468976458391,24.6998767971686));
#5428=CARTESIAN_POINT('Ctrl Pts',(-13.9949592580407,14.557356892751,24.9845853059753));
#5429=CARTESIAN_POINT('Ctrl Pts',(-19.2175920482109,6.20158691052101,25.269293814782));
#5430=CARTESIAN_POINT('Ctrl Pts',(-19.8643543856768,-3.63083312405279,25.5540023235888));
#5431=CARTESIAN_POINT('Ctrl Pts',(-15.7812467136588,-12.5987212249921,25.8387108323955));
#5432=CARTESIAN_POINT('Ctrl Pts',(-7.94049134179715,-18.5667477385806,26.1234193412022));
#5433=CARTESIAN_POINT('Ctrl Pts',(1.79096186496315,-20.1138753084066,26.408127850009));
#5434=CARTESIAN_POINT('Ctrl Pts',(11.0959719775153,-16.8717198372174,26.6928363588157));
#5435=CARTESIAN_POINT('Ctrl Pts',(17.75893774278,-9.61226583359057,26.9775448676224));
#5436=CARTESIAN_POINT('Ctrl Pts',(20.1933509385865,-0.0640504176712185,
27.2622533764292));
#5437=CARTESIAN_POINT('Ctrl Pts',(17.8195572495658,9.49941595148339,27.5469618852359));
#5438=CARTESIAN_POINT('Ctrl Pts',(11.2027770148957,16.8009913914469,27.8316703940427));
#5439=CARTESIAN_POINT('Ctrl Pts',(1.91852115784858,20.1021093777368,28.1163789028493));
#5440=CARTESIAN_POINT('Ctrl Pts',(-7.8225505328621,18.6167458132961,28.4010874116562));
#5441=CARTESIAN_POINT('Ctrl Pts',(-15.7010074955692,12.6985784938889,28.6857959204628));
#5442=CARTESIAN_POINT('Ctrl Pts',(-19.8409215777972,3.75677243026178,28.9705044292696));
#5443=CARTESIAN_POINT('Ctrl Pts',(-19.2565468220111,-6.07955217794202,29.2552129380763));
#5444=CARTESIAN_POINT('Ctrl Pts',(-14.087022921041,-14.4682854221762,29.539921446883));
#5445=CARTESIAN_POINT('Ctrl Pts',(-5.56326670940093,-19.4119957315741,29.8246299556898));
#5446=CARTESIAN_POINT('Ctrl Pts',(4.28516296975558,-19.7335511611505,30.1093384644965));
#5447=CARTESIAN_POINT('Ctrl Pts',(13.1132337156213,-15.3563725150647,30.3940469733033));
#5448=CARTESIAN_POINT('Ctrl Pts',(18.8189840235504,-7.32273104757079,30.67875548211));
#5449=CARTESIAN_POINT('Ctrl Pts',(20.0436744010747,2.45455168923365,30.9634639909167));
#5450=CARTESIAN_POINT('Ctrl Pts',(16.4959991847158,11.6473105629582,31.2481724997234));
#5451=CARTESIAN_POINT('Ctrl Pts',(9.0200849386534,18.0668953093753,31.5328810085302));
#5452=CARTESIAN_POINT('Ctrl Pts',(-0.602780966397,20.1843005484138,31.8175895173369));
#5453=CARTESIAN_POINT('Ctrl Pts',(-10.0837765426447,17.4962948521089,32.1022980261437));
#5454=CARTESIAN_POINT('Ctrl Pts',(-14.8009783222644,12.925605204448,32.2921036986815));
#5455=CARTESIAN_POINT('Ctrl Pts',(-16.4795922826033,10.2184575130275,32.3870065349504));
#5456=CARTESIAN_POINT('Ctrl Pts',(1.60448237924937,-19.6071739634066,12.1500000000075));
#5457=CARTESIAN_POINT('Ctrl Pts',(4.82619719442143,-19.3435365487768,12.2449028362764));
#5458=CARTESIAN_POINT('Ctrl Pts',(11.1341146918405,-17.1983649598565,12.4347085088142));
#5459=CARTESIAN_POINT('Ctrl Pts',(17.9474190881068,-9.8804316591906,12.719417017621));
#5460=CARTESIAN_POINT('Ctrl Pts',(20.4861335053765,-0.211836782684845,13.0041255264277));
#5461=CARTESIAN_POINT('Ctrl Pts',(18.1474987919606,9.50814226637678,13.2888340352344));
#5462=CARTESIAN_POINT('Ctrl Pts',(11.4875055956041,16.9636816906043,13.5735425440412));
#5463=CARTESIAN_POINT('Ctrl Pts',(2.09238424540667,20.3802618601151,13.8582510528479));
#5464=CARTESIAN_POINT('Ctrl Pts',(-7.80102351175896,18.944011566515,14.1429595616547));
#5465=CARTESIAN_POINT('Ctrl Pts',(-15.8369057005304,12.9970921435716,14.4276680704614));
#5466=CARTESIAN_POINT('Ctrl Pts',(-20.1019054879119,3.95542579022648,14.7123765792681));
#5467=CARTESIAN_POINT('Ctrl Pts',(-19.5804632260421,-6.02804574628105,14.9970850880749));
#5468=CARTESIAN_POINT('Ctrl Pts',(-14.3967524087425,-14.5761963712681,15.2817935968816));
#5469=CARTESIAN_POINT('Ctrl Pts',(-5.78505134306545,-19.6536281492044,15.5665021056883));
#5470=CARTESIAN_POINT('Ctrl Pts',(4.2041179955267,-20.0513675054944,15.8512106144951));
#5471=CARTESIAN_POINT('Ctrl Pts',(13.1922520258292,-15.6747065011817,16.1359191233018));
#5472=CARTESIAN_POINT('Ctrl Pts',(19.0391994972319,-7.56576639752411,16.4206276321085));
#5473=CARTESIAN_POINT('Ctrl Pts',(20.3527534303573,2.3446466188204,16.7053361409153));
#5474=CARTESIAN_POINT('Ctrl Pts',(16.8201453560949,11.6967794160055,16.990044649722));
#5475=CARTESIAN_POINT('Ctrl Pts',(9.28251910674542,18.263810623864,17.2747531585287));
#5476=CARTESIAN_POINT('Ctrl Pts',(-0.465353106495844,20.4820747355288,17.5594616673355));
#5477=CARTESIAN_POINT('Ctrl Pts',(-10.1024208181709,17.8233844368801,17.8441701761422));
#5478=CARTESIAN_POINT('Ctrl Pts',(-17.3340170891416,10.9207962476596,18.128878684949));
#5479=CARTESIAN_POINT('Ctrl Pts',(-20.4382379601566,1.41787453755936,18.4135871937557));
#5480=CARTESIAN_POINT('Ctrl Pts',(-18.6759423120474,-8.42265503842511,18.6982957025624));
#5481=CARTESIAN_POINT('Ctrl Pts',(-12.4667475729835,-16.2576795415672,18.9830042113692));
#5482=CARTESIAN_POINT('Ctrl Pts',(-3.28911528413997,-20.221613678943,19.2677127201759));
#5483=CARTESIAN_POINT('Ctrl Pts',(6.67168304385368,-19.3706113608142,19.5524212289826));
#5484=CARTESIAN_POINT('Ctrl Pts',(15.0438974725934,-13.9073034037683,19.8371297377894));
#5485=CARTESIAN_POINT('Ctrl Pts',(19.8340332641241,-5.13254942576778,20.121838246596));
#5486=CARTESIAN_POINT('Ctrl Pts',(19.9015187600403,4.86430777951693,20.4065467554029));
#5487=CARTESIAN_POINT('Ctrl Pts',(15.2302850956572,13.7029323517018,20.6912552642095));
#5488=CARTESIAN_POINT('Ctrl Pts',(6.93259233184268,19.2787733710073,20.9759637730163));
#5489=CARTESIAN_POINT('Ctrl Pts',(-3.01580902911796,20.2641761498003,21.260672281823));
#5490=CARTESIAN_POINT('Ctrl Pts',(-12.2461208712634,16.424507990702,21.5453807906298));
#5491=CARTESIAN_POINT('Ctrl Pts',(-18.5605282383874,8.67402620714591,21.8300892994365));
#5492=CARTESIAN_POINT('Ctrl Pts',(-20.4555175777128,-1.1418142397582,22.1147978082432));
#5493=CARTESIAN_POINT('Ctrl Pts',(-17.4798759743297,-10.6857791036628,22.39950631705));
#5494=CARTESIAN_POINT('Ctrl Pts',(-10.3421287448329,-17.685370003354,22.6842148258567));
#5495=CARTESIAN_POINT('Ctrl Pts',(-0.741833594625068,-20.473925418642,22.9689233346634));
#5496=CARTESIAN_POINT('Ctrl Pts',(9.03509837968569,-18.3874668293277,23.2536318434702));
#5497=CARTESIAN_POINT('Ctrl Pts',(16.6606973666349,-11.9227975906517,23.5383403522769));
#5498=CARTESIAN_POINT('Ctrl Pts',(20.3192440503224,-2.61920987200814,23.8230488610836));
#5499=CARTESIAN_POINT('Ctrl Pts',(19.1396076654144,7.30803376732249,24.1077573698904));
#5500=CARTESIAN_POINT('Ctrl Pts',(13.4026695660672,15.4951730430131,24.3924658786971));
#5501=CARTESIAN_POINT('Ctrl Pts',(4.47444301092783,19.9927811690192,24.6771743875039));
#5502=CARTESIAN_POINT('Ctrl Pts',(-5.51918609383426,19.7299397868314,24.9618828963106));
#5503=CARTESIAN_POINT('Ctrl Pts',(-14.1986505255914,14.7692336423212,25.2465914051173));
#5504=CARTESIAN_POINT('Ctrl Pts',(-19.4972967341484,6.29184863083523,25.5312999139241));
#5505=CARTESIAN_POINT('Ctrl Pts',(-20.1534724494727,-3.68367850838373,25.8160084227308));
#5506=CARTESIAN_POINT('Ctrl Pts',(-16.0109367104966,-12.7820907832679,26.1007169315375));
#5507=CARTESIAN_POINT('Ctrl Pts',(-8.0560621494525,-18.8369796348673,26.3854254403442));
#5508=CARTESIAN_POINT('Ctrl Pts',(1.81702862813948,-20.4066250539885,26.670133949151));
#5509=CARTESIAN_POINT('Ctrl Pts',(11.2574695969628,-17.1172812515799,26.9548424579577));
#5510=CARTESIAN_POINT('Ctrl Pts',(18.0174122733324,-9.75216867974933,27.2395509667645));
#5511=CARTESIAN_POINT('Ctrl Pts',(20.4872574232725,-0.0649826440576609,
27.5242594755712));
#5512=CARTESIAN_POINT('Ctrl Pts',(18.0789140706195,9.63767630365359,27.808967984378));
#5513=CARTESIAN_POINT('Ctrl Pts',(11.3658291486627,17.0455233925942,28.0936764931847));
#5514=CARTESIAN_POINT('Ctrl Pts',(1.9464444810188,20.3946878514875,28.3783850019914));
#5515=CARTESIAN_POINT('Ctrl Pts',(-7.93640472374408,18.8877054581047,28.6630935107982));
#5516=CARTESIAN_POINT('Ctrl Pts',(-15.9295297082929,12.8834013456587,28.9478020196049));
#5517=CARTESIAN_POINT('Ctrl Pts',(-20.1296984525948,3.81145099361195,29.2325105284116));
#5518=CARTESIAN_POINT('Ctrl Pts',(-19.5368187456538,-6.16803808936615,29.5172190372183));
#5519=CARTESIAN_POINT('Ctrl Pts',(-14.2920536102153,-14.6788650538241,29.8019275460251));
#5520=CARTESIAN_POINT('Ctrl Pts',(-5.64423897906175,-19.6945313164384,30.0866360548318));
#5521=CARTESIAN_POINT('Ctrl Pts',(4.34753397611337,-20.0207625899345,30.3713445636386));
#5522=CARTESIAN_POINT('Ctrl Pts',(13.3040876189573,-15.5798842964374,30.6560530724453));
#5523=CARTESIAN_POINT('Ctrl Pts',(19.0928954628093,-7.42929930501692,30.940761581252));
#5524=CARTESIAN_POINT('Ctrl Pts',(20.3353857844362,2.4902542655977,31.2254700900587));
#5525=CARTESIAN_POINT('Ctrl Pts',(16.736125235041,11.8168775012224,31.5101785988655));
#5526=CARTESIAN_POINT('Ctrl Pts',(9.15130275240043,18.3297626486683,31.7948871076722));
#5527=CARTESIAN_POINT('Ctrl Pts',(-0.611421073120296,20.478255442479,32.079595616479));
#5528=CARTESIAN_POINT('Ctrl Pts',(-10.2308261911128,17.7505623209722,32.3643041252857));
#5529=CARTESIAN_POINT('Ctrl Pts',(-15.0159295846053,13.1143602315737,32.5541097978235));
#5530=CARTESIAN_POINT('Ctrl Pts',(-16.7193871842734,10.3671465080304,32.6490126340924));
#5531=CARTESIAN_POINT('',(19.2326200145544,1.35082470208468,12.15));
#5532=CARTESIAN_POINT('Ctrl Pts',(-1.15201354083122,19.6389536212609,12.15));
#5533=CARTESIAN_POINT('Ctrl Pts',(0.734691786495242,19.6898813611115,12.15));
#5534=CARTESIAN_POINT('Ctrl Pts',(2.59685948277834,19.4804017362152,12.15));
#5535=CARTESIAN_POINT('Ctrl Pts',(4.3901634308153,19.0245999750758,12.15));
#5536=CARTESIAN_POINT('Ctrl Pts',(6.7918061926409,18.4141775189908,12.15));
#5537=CARTESIAN_POINT('Ctrl Pts',(9.02200614342594,17.3741235058058,12.15));
#5538=CARTESIAN_POINT('Ctrl Pts',(10.9872362916962,15.9825991879079,12.15));
#5539=CARTESIAN_POINT('Ctrl Pts',(13.0437955787313,14.5264072698127,12.15));
#5540=CARTESIAN_POINT('Ctrl Pts',(14.7719543485557,12.7129539287554,12.15));
#5541=CARTESIAN_POINT('Ctrl Pts',(16.1084143514169,10.6604346023226,12.15));
#5542=CARTESIAN_POINT('Ctrl Pts',(17.5036260768684,8.51768508133136,12.15));
#5543=CARTESIAN_POINT('Ctrl Pts',(18.4459909244821,6.15543625191548,12.15));
#5544=CARTESIAN_POINT('Ctrl Pts',(18.9206963480841,3.71563138425391,12.15));
#5545=CARTESIAN_POINT('Ctrl Pts',(19.0736962619951,2.92927016706067,12.15));
#5546=CARTESIAN_POINT('Ctrl Pts',(19.1772692126702,2.13959233969837,12.15));
#5547=CARTESIAN_POINT('Ctrl Pts',(19.2326778961595,1.35082876812377,12.15));
#5548=CARTESIAN_POINT('Ctrl Pts',(19.2326778961595,1.35082876812377,12.15));
#5549=CARTESIAN_POINT('Ctrl Pts',(19.3570927638777,-0.420263942234938,12.15));
#5550=CARTESIAN_POINT('Ctrl Pts',(19.2386711911112,-2.18674712287067,12.15));
#5551=CARTESIAN_POINT('Ctrl Pts',(18.8917081125004,-3.90072329891438,12.15));
#5552=CARTESIAN_POINT('Ctrl Pts',(18.5945992724414,-5.36842261606325,12.15));
#5553=CARTESIAN_POINT('Ctrl Pts',(18.1300637771739,-6.79704820301274,12.15));
#5554=CARTESIAN_POINT('Ctrl Pts',(17.5074624807359,-8.15898380642126,12.15));
#5555=CARTESIAN_POINT('Ctrl Pts',(16.8915877033014,-9.50620520063953,12.15));
#5556=CARTESIAN_POINT('Ctrl Pts',(16.1341780764748,-10.759811850869,12.15));
#5557=CARTESIAN_POINT('Ctrl Pts',(15.2608770074458,-11.90491379948,12.15));
#5558=CARTESIAN_POINT('Ctrl Pts',(13.6524839897605,-14.0138932156295,12.15));
#5559=CARTESIAN_POINT('Ctrl Pts',(11.6601095119564,-15.7442285052321,12.15));
#5560=CARTESIAN_POINT('Ctrl Pts',(9.42705964883137,-17.0351429405689,12.15));
#5561=CARTESIAN_POINT('Ctrl Pts',(7.11075306197503,-18.3741876520263,12.15));
#5562=CARTESIAN_POINT('Ctrl Pts',(4.58807688283414,-19.2120153590696,12.1500000000086));
#5563=CARTESIAN_POINT('Ctrl Pts',(2.00703603194813,-19.5573562990479,12.1500000000086));
#5564=CARTESIAN_POINT('Ctrl Pts',(1.87519222913847,-19.5749968810546,12.1500000000086));
#5565=CARTESIAN_POINT('Ctrl Pts',(1.74100371777228,-19.5916457149949,12.15));
#5566=CARTESIAN_POINT('Ctrl Pts',(1.60448237924877,-19.6071739633986,12.15));
#5567=CARTESIAN_POINT('Ctrl Pts',(-1.15201354082533,19.6389536212611,12.15));
#5568=CARTESIAN_POINT('Ctrl Pts',(-1.15201354082533,19.6389536212611,10.6));
#5569=CARTESIAN_POINT('Ctrl Pts',(-3.66099986931355,19.573828558311,12.15));
#5570=CARTESIAN_POINT('Ctrl Pts',(-3.66099986931355,19.573828558311,10.6));
#5571=CARTESIAN_POINT('Ctrl Pts',(-6.1364643074629,19.0075499689974,12.15));
#5572=CARTESIAN_POINT('Ctrl Pts',(-6.1364643074629,19.0075499689974,10.6));
#5573=CARTESIAN_POINT('Ctrl Pts',(-10.7903398472545,16.9376380285943,12.15));
#5574=CARTESIAN_POINT('Ctrl Pts',(-10.7903398472545,16.9376380285943,10.6));
#5575=CARTESIAN_POINT('Ctrl Pts',(-12.9164582871634,15.4285584925005,12.15));
#5576=CARTESIAN_POINT('Ctrl Pts',(-12.9164582871634,15.4285584925005,10.6));
#5577=CARTESIAN_POINT('Ctrl Pts',(-16.4818897331221,11.6557526018752,12.15));
#5578=CARTESIAN_POINT('Ctrl Pts',(-16.4818897331221,11.6557526018752,10.6));
#5579=CARTESIAN_POINT('Ctrl Pts',(-17.8791397009133,9.42037553151308,12.15));
#5580=CARTESIAN_POINT('Ctrl Pts',(-17.8791397009133,9.42037553151308,10.6));
#5581=CARTESIAN_POINT('Ctrl Pts',(-19.7243645063416,4.5372883428416,12.15));
#5582=CARTESIAN_POINT('Ctrl Pts',(-19.7243645063416,4.5372883428416,10.6));
#5583=CARTESIAN_POINT('Ctrl Pts',(-20.1546472508509,1.93656243872778,12.15));
#5584=CARTESIAN_POINT('Ctrl Pts',(-20.1546472508509,1.93656243872778,10.6));
#5585=CARTESIAN_POINT('Ctrl Pts',(-19.9838369184119,-3.23981748977224,12.15));
#5586=CARTESIAN_POINT('Ctrl Pts',(-19.9838369184119,-3.23981748977224,10.6));
#5587=CARTESIAN_POINT('Ctrl Pts',(-19.4004709440977,-5.7671357512477,12.15));
#5588=CARTESIAN_POINT('Ctrl Pts',(-19.4004709440977,-5.7671357512477,10.6));
#5589=CARTESIAN_POINT('Ctrl Pts',(-17.3209512836575,-10.4117376219036,12.15));
#5590=CARTESIAN_POINT('Ctrl Pts',(-17.3209512836575,-10.4117376219036,10.6));
#5591=CARTESIAN_POINT('Ctrl Pts',(-15.8610302111923,-12.4943296868163,12.15));
#5592=CARTESIAN_POINT('Ctrl Pts',(-15.8610302111923,-12.4943296868163,10.6));
#5593=CARTESIAN_POINT('Ctrl Pts',(-12.284010173158,-15.9493684889251,12.15));
#5594=CARTESIAN_POINT('Ctrl Pts',(-12.284010173158,-15.9493684889251,10.6));
#5595=CARTESIAN_POINT('Ctrl Pts',(-10.2155597337295,-17.3095286914978,12.15));
#5596=CARTESIAN_POINT('Ctrl Pts',(-10.2155597337295,-17.3095286914978,10.6));
#5597=CARTESIAN_POINT('Ctrl Pts',(-6.34915278201002,-18.9148279382988,12.15));
#5598=CARTESIAN_POINT('Ctrl Pts',(-6.34915278201002,-18.9148279382988,10.6));
#5599=CARTESIAN_POINT('Ctrl Pts',(-4.66602808900733,-19.363154823245,12.15));
#5600=CARTESIAN_POINT('Ctrl Pts',(-4.66602808900733,-19.363154823245,10.6));
#5601=CARTESIAN_POINT('Ctrl Pts',(-1.43608595911067,-19.7702887103382,12.15));
#5602=CARTESIAN_POINT('Ctrl Pts',(-1.43608595911067,-19.7702887103382,10.6));
#5603=CARTESIAN_POINT('Ctrl Pts',(0.0926611097550281,-19.7807178936977,
12.15));
#5604=CARTESIAN_POINT('Ctrl Pts',(0.0926611097550281,-19.7807178936977,
10.6));
#5605=CARTESIAN_POINT('Ctrl Pts',(1.60448237944281,-19.6071739633763,12.15));
#5606=CARTESIAN_POINT('Ctrl Pts',(1.60448237944281,-19.6071739633763,10.6));
#5607=CARTESIAN_POINT('',(1.60448237924877,-19.6071739633986,10.6));
#5608=CARTESIAN_POINT('',(1.60448237924877,-19.6071739633986,12.15));
#5609=CARTESIAN_POINT('',(-1.1520135408312,19.6389536212609,10.6));
#5610=CARTESIAN_POINT('Ctrl Pts',(-1.15201354082533,19.6389536212611,10.6));
#5611=CARTESIAN_POINT('Ctrl Pts',(-3.66099986931355,19.573828558311,10.6));
#5612=CARTESIAN_POINT('Ctrl Pts',(-6.1364643074629,19.0075499689974,10.6));
#5613=CARTESIAN_POINT('Ctrl Pts',(-8.43269027545125,17.9862537378533,10.6));
#5614=CARTESIAN_POINT('Ctrl Pts',(-10.7903398472545,16.9376380285943,10.6));
#5615=CARTESIAN_POINT('Ctrl Pts',(-12.9164582871634,15.4285584925005,10.6));
#5616=CARTESIAN_POINT('Ctrl Pts',(-14.6894588275516,13.5524357891905,10.6));
#5617=CARTESIAN_POINT('Ctrl Pts',(-16.4818897331221,11.6557526018752,10.6));
#5618=CARTESIAN_POINT('Ctrl Pts',(-17.8791397009133,9.42037553151308,10.6));
#5619=CARTESIAN_POINT('Ctrl Pts',(-18.8017623344718,6.97880486291258,10.6));
#5620=CARTESIAN_POINT('Ctrl Pts',(-19.7243645063416,4.5372883428416,10.6));
#5621=CARTESIAN_POINT('Ctrl Pts',(-20.1546472508509,1.93656243872778,10.6));
#5622=CARTESIAN_POINT('Ctrl Pts',(-20.06856405475,-0.672175113125888,10.6));
#5623=CARTESIAN_POINT('Ctrl Pts',(-19.9838369184119,-3.23981748977225,10.6));
#5624=CARTESIAN_POINT('Ctrl Pts',(-19.4004709440977,-5.7671357512477,10.6));
#5625=CARTESIAN_POINT('Ctrl Pts',(-18.350694381538,-8.11180903277041,10.6));
#5626=CARTESIAN_POINT('Ctrl Pts',(-17.3209512836575,-10.4117376219036,10.6));
#5627=CARTESIAN_POINT('Ctrl Pts',(-15.8610302111923,-12.4943296868163,10.6));
#5628=CARTESIAN_POINT('Ctrl Pts',(-14.0487589651357,-14.2448000248333,10.6));
#5629=CARTESIAN_POINT('Ctrl Pts',(-12.284010173158,-15.9493684889251,10.6));
#5630=CARTESIAN_POINT('Ctrl Pts',(-10.2155597337295,-17.3095286914978,10.6));
#5631=CARTESIAN_POINT('Ctrl Pts',(-7.95016171093186,-18.2501026623997,10.6));
#5632=CARTESIAN_POINT('Ctrl Pts',(-6.34915278201002,-18.9148279382988,10.6));
#5633=CARTESIAN_POINT('Ctrl Pts',(-4.66602808900733,-19.363154823245,10.6));
#5634=CARTESIAN_POINT('Ctrl Pts',(-2.94649315368963,-19.5799020323446,10.6));
#5635=CARTESIAN_POINT('Ctrl Pts',(-1.43608595911067,-19.7702887103382,10.6));
#5636=CARTESIAN_POINT('Ctrl Pts',(0.0926611097550278,-19.7807178936977,
10.6));
#5637=CARTESIAN_POINT('Ctrl Pts',(1.60448237944281,-19.6071739633763,10.6));
#5638=CARTESIAN_POINT('',(-1.1520135408312,19.6389536212609,12.15));
#5639=CARTESIAN_POINT('Ctrl Pts',(1.60448237924877,-19.6071739633986,12.15));
#5640=CARTESIAN_POINT('Ctrl Pts',(1.60448237924877,-19.6071739633986,10.6));
#5641=CARTESIAN_POINT('Ctrl Pts',(1.74100371777228,-19.5916457149949,12.15));
#5642=CARTESIAN_POINT('Ctrl Pts',(1.74100371777228,-19.5916457149949,10.6));
#5643=CARTESIAN_POINT('Ctrl Pts',(1.87519222913847,-19.5749968810546,12.1500000000086));
#5644=CARTESIAN_POINT('Ctrl Pts',(1.87519222913847,-19.5749968810546,10.6000000000086));
#5645=CARTESIAN_POINT('Ctrl Pts',(4.58807688283414,-19.2120153590696,12.1500000000086));
#5646=CARTESIAN_POINT('Ctrl Pts',(4.58807688283414,-19.2120153590696,10.6000000000086));
#5647=CARTESIAN_POINT('Ctrl Pts',(7.11075306197502,-18.3741876520263,12.15));
#5648=CARTESIAN_POINT('Ctrl Pts',(7.11075306197502,-18.3741876520263,10.6));
#5649=CARTESIAN_POINT('Ctrl Pts',(11.6601095119564,-15.7442285052321,12.15));
#5650=CARTESIAN_POINT('Ctrl Pts',(11.6601095119564,-15.7442285052321,10.6));
#5651=CARTESIAN_POINT('Ctrl Pts',(13.6524839897605,-14.0138932156295,12.15));
#5652=CARTESIAN_POINT('Ctrl Pts',(13.6524839897605,-14.0138932156295,10.6));
#5653=CARTESIAN_POINT('Ctrl Pts',(16.1341780764748,-10.759811850869,12.15));
#5654=CARTESIAN_POINT('Ctrl Pts',(16.1341780764748,-10.759811850869,10.6));
#5655=CARTESIAN_POINT('Ctrl Pts',(16.8915877033014,-9.50620520063953,12.15));
#5656=CARTESIAN_POINT('Ctrl Pts',(16.8915877033014,-9.50620520063953,10.6));
#5657=CARTESIAN_POINT('Ctrl Pts',(18.1300637771739,-6.79704820301274,12.15));
#5658=CARTESIAN_POINT('Ctrl Pts',(18.1300637771739,-6.79704820301274,10.6));
#5659=CARTESIAN_POINT('Ctrl Pts',(18.5945992724414,-5.36842261606325,12.15));
#5660=CARTESIAN_POINT('Ctrl Pts',(18.5945992724414,-5.36842261606325,10.6));
#5661=CARTESIAN_POINT('Ctrl Pts',(18.8917081125004,-3.90072329891438,12.15));
#5662=CARTESIAN_POINT('Ctrl Pts',(18.8917081125004,-3.90072329891438,10.6));
#5663=CARTESIAN_POINT('Ctrl Pts',(19.3931926543237,-1.42342063956297,12.15));
#5664=CARTESIAN_POINT('Ctrl Pts',(19.3931926543237,-1.42342063956297,10.6));
#5665=CARTESIAN_POINT('Ctrl Pts',(19.4172428480429,1.16357171232666,12.15));
#5666=CARTESIAN_POINT('Ctrl Pts',(19.4172428480429,1.16357171232666,10.6));
#5667=CARTESIAN_POINT('Ctrl Pts',(18.4459909244821,6.15543625191548,12.15));
#5668=CARTESIAN_POINT('Ctrl Pts',(18.4459909244821,6.15543625191548,10.6));
#5669=CARTESIAN_POINT('Ctrl Pts',(17.5036260768684,8.51768508133136,12.15));
#5670=CARTESIAN_POINT('Ctrl Pts',(17.5036260768684,8.51768508133136,10.6));
#5671=CARTESIAN_POINT('Ctrl Pts',(14.7719543485557,12.7129539287554,12.15));
#5672=CARTESIAN_POINT('Ctrl Pts',(14.7719543485557,12.7129539287554,10.6));
#5673=CARTESIAN_POINT('Ctrl Pts',(13.0437955787313,14.5264072698127,12.15));
#5674=CARTESIAN_POINT('Ctrl Pts',(13.0437955787313,14.5264072698127,10.6));
#5675=CARTESIAN_POINT('Ctrl Pts',(9.02200614342594,17.3741235058058,12.15));
#5676=CARTESIAN_POINT('Ctrl Pts',(9.02200614342594,17.3741235058058,10.6));
#5677=CARTESIAN_POINT('Ctrl Pts',(6.7918061926409,18.4141775189908,12.15));
#5678=CARTESIAN_POINT('Ctrl Pts',(6.7918061926409,18.4141775189908,10.6));
#5679=CARTESIAN_POINT('Ctrl Pts',(2.59685948277834,19.4804017362152,12.15));
#5680=CARTESIAN_POINT('Ctrl Pts',(2.59685948277834,19.4804017362152,10.6));
#5681=CARTESIAN_POINT('Ctrl Pts',(0.734691786495242,19.6898813611115,12.15));
#5682=CARTESIAN_POINT('Ctrl Pts',(0.734691786495242,19.6898813611115,10.6));
#5683=CARTESIAN_POINT('Ctrl Pts',(-1.15201354083122,19.6389536212609,12.15));
#5684=CARTESIAN_POINT('Ctrl Pts',(-1.15201354083122,19.6389536212609,10.6));
#5685=CARTESIAN_POINT('Ctrl Pts',(1.60448237924877,-19.6071739633986,10.6));
#5686=CARTESIAN_POINT('Ctrl Pts',(1.74100371777229,-19.5916457149949,10.6));
#5687=CARTESIAN_POINT('Ctrl Pts',(1.87519222913848,-19.5749968810546,10.6000000000086));
#5688=CARTESIAN_POINT('Ctrl Pts',(2.00703603194814,-19.5573562990479,10.6000000000086));
#5689=CARTESIAN_POINT('Ctrl Pts',(4.58807688283415,-19.2120153590696,10.6000000000086));
#5690=CARTESIAN_POINT('Ctrl Pts',(7.11075306197503,-18.3741876520263,10.6));
#5691=CARTESIAN_POINT('Ctrl Pts',(9.42705964883137,-17.0351429405689,10.6));
#5692=CARTESIAN_POINT('Ctrl Pts',(11.6601095119564,-15.7442285052321,10.6));
#5693=CARTESIAN_POINT('Ctrl Pts',(13.6524839897605,-14.0138932156296,10.6));
#5694=CARTESIAN_POINT('Ctrl Pts',(15.2608770074458,-11.90491379948,10.6));
#5695=CARTESIAN_POINT('Ctrl Pts',(16.1341780764748,-10.759811850869,10.6));
#5696=CARTESIAN_POINT('Ctrl Pts',(16.8915877033014,-9.50620520063953,10.6));
#5697=CARTESIAN_POINT('Ctrl Pts',(17.5074624807359,-8.15898380642126,10.6));
#5698=CARTESIAN_POINT('Ctrl Pts',(18.1300637771739,-6.79704820301274,10.6));
#5699=CARTESIAN_POINT('Ctrl Pts',(18.5945992724414,-5.36842261606325,10.6));
#5700=CARTESIAN_POINT('Ctrl Pts',(18.8917081125004,-3.90072329891438,10.6));
#5701=CARTESIAN_POINT('Ctrl Pts',(19.3931926543237,-1.42342063956297,10.6));
#5702=CARTESIAN_POINT('Ctrl Pts',(19.4172428480429,1.16357171232666,10.6));
#5703=CARTESIAN_POINT('Ctrl Pts',(18.9206963480841,3.71563138425391,10.6));
#5704=CARTESIAN_POINT('Ctrl Pts',(18.4459909244821,6.15543625191547,10.6));
#5705=CARTESIAN_POINT('Ctrl Pts',(17.5036260768684,8.51768508133136,10.6));
#5706=CARTESIAN_POINT('Ctrl Pts',(16.1084143514169,10.6604346023226,10.6));
#5707=CARTESIAN_POINT('Ctrl Pts',(14.7719543485557,12.7129539287554,10.6));
#5708=CARTESIAN_POINT('Ctrl Pts',(13.0437955787313,14.5264072698127,10.6));
#5709=CARTESIAN_POINT('Ctrl Pts',(10.9872362916962,15.9825991879079,10.6));
#5710=CARTESIAN_POINT('Ctrl Pts',(9.02200614342594,17.3741235058058,10.6));
#5711=CARTESIAN_POINT('Ctrl Pts',(6.7918061926409,18.4141775189908,10.6));
#5712=CARTESIAN_POINT('Ctrl Pts',(4.3901634308153,19.0245999750758,10.6));
#5713=CARTESIAN_POINT('Ctrl Pts',(2.59685948277834,19.4804017362152,10.6));
#5714=CARTESIAN_POINT('Ctrl Pts',(0.734691786495242,19.6898813611115,10.6));
#5715=CARTESIAN_POINT('Ctrl Pts',(-1.15201354083122,19.6389536212609,10.6));
#5716=CARTESIAN_POINT('Origin',(-2.24492340727354E-15,-0.11423583854134,
5.24999999999999));
#5717=CARTESIAN_POINT('',(-18.7844237296436,-0.114235838541338,7.74999999999998));
#5718=CARTESIAN_POINT('Origin',(-18.7844237296436,-0.114235838541342,5.24999999999998));
#5719=CARTESIAN_POINT('Origin',(-2.94427649365159E-15,-0.11423583854134,
7.74999999999999));
#5720=CARTESIAN_POINT('Origin',(0.,0.,-7.85));
#5721=CARTESIAN_POINT('',(-21.738,2.66221931728148E-15,10.25));
#5722=CARTESIAN_POINT('',(-21.738,-2.66213721198652E-15,-7.85));
#5723=CARTESIAN_POINT('Origin',(0.,0.,10.25));
#5724=CARTESIAN_POINT('Origin',(16.129,-0.11423583854134,7.74999999999999));
#5725=CARTESIAN_POINT('',(-19.238,-2.35582074420969E-15,7.74999999999998));
#5726=CARTESIAN_POINT('Origin',(6.99353086378053E-16,8.21052949645678E-20,
7.74999999999999));
#5727=CARTESIAN_POINT('Origin',(0.,0.,10.25));
#5728=CARTESIAN_POINT('Origin',(-19.238,-2.35597551219968E-15,10.25));
#5729=CARTESIAN_POINT('Origin',(0.,0.,10.6));
#5730=CARTESIAN_POINT('',(-14.9981478902112,-0.114235838541342,10.6));
#5731=CARTESIAN_POINT('Origin',(-3.04218592574452E-15,-0.11423583854134,
10.6));
#5732=CARTESIAN_POINT('Origin',(-3.04218592574452E-15,-0.11423583854134,
8.1));
#5733=CARTESIAN_POINT('',(-12.5010478964399,-0.114235838541337,8.22038114930108));
#5734=CARTESIAN_POINT('Origin',(-4.44089209850063E-15,-0.114235838541339,
8.22038114930108));
#5735=CARTESIAN_POINT('Origin',(-14.9981478902112,-0.114235838541342,8.1));
#5736=CARTESIAN_POINT('Origin',(-3.74153901212258E-15,-0.11423583854134,
10.6));
#5737=CARTESIAN_POINT('',(-12.6157654699692,-0.114235838541338,10.6));
#5738=CARTESIAN_POINT('',(0.,0.,0.));
#5739=UNCERTAINTY_MEASURE_WITH_UNIT(LENGTH_MEASURE(0.01),#5745,
'DISTANCE_ACCURACY_VALUE',
'Maximum model space distance between geometric entities at asserted c
onnectivities');
#5740=UNCERTAINTY_MEASURE_WITH_UNIT(LENGTH_MEASURE(0.01),#5745,
'DISTANCE_ACCURACY_VALUE',
'Maximum model space distance between geometric entities at asserted c
onnectivities');
#5741=UNCERTAINTY_MEASURE_WITH_UNIT(LENGTH_MEASURE(0.01),#5745,
'DISTANCE_ACCURACY_VALUE',
'Maximum model space distance between geometric entities at asserted c
onnectivities');
#5742=(
GEOMETRIC_REPRESENTATION_CONTEXT(3)
GLOBAL_UNCERTAINTY_ASSIGNED_CONTEXT((#5739))
GLOBAL_UNIT_ASSIGNED_CONTEXT((#5745,#5747,#5748))
REPRESENTATION_CONTEXT('','3D')
);
#5743=(
GEOMETRIC_REPRESENTATION_CONTEXT(3)
GLOBAL_UNCERTAINTY_ASSIGNED_CONTEXT((#5740))
GLOBAL_UNIT_ASSIGNED_CONTEXT((#5745,#5747,#5748))
REPRESENTATION_CONTEXT('','3D')
);
#5744=(
GEOMETRIC_REPRESENTATION_CONTEXT(3)
GLOBAL_UNCERTAINTY_ASSIGNED_CONTEXT((#5741))
GLOBAL_UNIT_ASSIGNED_CONTEXT((#5745,#5747,#5748))
REPRESENTATION_CONTEXT('','3D')
);
#5745=(
LENGTH_UNIT()
NAMED_UNIT(*)
SI_UNIT(.MILLI.,.METRE.)
);
#5746=(
LENGTH_UNIT()
NAMED_UNIT(*)
SI_UNIT($,.METRE.)
);
#5747=(
NAMED_UNIT(*)
PLANE_ANGLE_UNIT()
SI_UNIT($,.RADIAN.)
);
#5748=(
NAMED_UNIT(*)
SI_UNIT($,.STERADIAN.)
SOLID_ANGLE_UNIT()
);
#5749=SHAPE_DEFINITION_REPRESENTATION(#5751,#5754);
#5750=SHAPE_DEFINITION_REPRESENTATION(#5752,#5755);
#5751=PRODUCT_DEFINITION_SHAPE('',$,#5757);
#5752=PRODUCT_DEFINITION_SHAPE('',$,#5758);
#5753=PRODUCT_DEFINITION_SHAPE($,$,#14);
#5754=SHAPE_REPRESENTATION('',(#513,#550),#5742);
#5755=SHAPE_REPRESENTATION('',(#514),#5743);
#5756=PRODUCT_DEFINITION_CONTEXT('part definition',#5764,'design');
#5757=PRODUCT_DEFINITION('flexaust 1.25 inch hose adapter',
'flexaust 1.25 inch hose adapter v2',#5759,#5756);
#5758=PRODUCT_DEFINITION('20 mm hose adapter','20 mm hose adapter',#5760,
#5756);
#5759=PRODUCT_DEFINITION_FORMATION('',$,#5766);
#5760=PRODUCT_DEFINITION_FORMATION('',$,#5767);
#5761=PRODUCT_RELATED_PRODUCT_CATEGORY(
'flexaust 1.25 inch hose adapter v2',
'flexaust 1.25 inch hose adapter v2',(#5766));
#5762=PRODUCT_RELATED_PRODUCT_CATEGORY('20 mm hose adapter',
'20 mm hose adapter',(#5767));
#5763=APPLICATION_PROTOCOL_DEFINITION('international standard',
'automotive_design',2009,#5764);
#5764=APPLICATION_CONTEXT(
'Core Data for Automotive Mechanical Design Process');
#5765=PRODUCT_CONTEXT('part definition',#5764,'mechanical');
#5766=PRODUCT('flexaust 1.25 inch hose adapter',
'flexaust 1.25 inch hose adapter v2',$,(#5765));
#5767=PRODUCT('20 mm hose adapter','20 mm hose adapter',$,(#5765));
#5768=PRESENTATION_STYLE_ASSIGNMENT((#5769));
#5769=SURFACE_STYLE_USAGE(.BOTH.,#5770);
#5770=SURFACE_SIDE_STYLE('',(#5771));
#5771=SURFACE_STYLE_FILL_AREA(#5772);
#5772=FILL_AREA_STYLE('Steel - Satin',(#5773));
#5773=FILL_AREA_STYLE_COLOUR('Steel - Satin',#5774);
#5774=COLOUR_RGB('Steel - Satin',0.627450980392157,0.627450980392157,0.627450980392157);
ENDSEC;
END-ISO-10303-21;
```
