## Supplementary Material 4 for "De novo Powered Air-Purifying Respirator Design and Fabrication for Pandemic Response": Lid.step (part 1 of 2)

```
ISO-10303-21;
HEADER;
/* Generated by software containing ST-Developer
 * from STEP Tools, Inc. (www.steptools.com) 
 */

FILE_DESCRIPTION(
/* description */ (''),
/* implementation_level */ '2;1');

FILE_NAME(
/* name */ 'C:/Users/ferro/Desktop/MIT PAPR/PAPR Lid.step',
/* time_stamp */ '2020-10-05T17:05:20-04:00',
/* author */ (''),
/* organization */ (''),
/* preprocessor_version */ 'ST-DEVELOPER v18.1',
/* originating_system */ 'Autodesk Translation Framework v9.3.0.1241',
/* authorisation */ '');

FILE_SCHEMA (('AUTOMOTIVE_DESIGN { 1 0 10303 214 3 1 1 }'));
ENDSEC;

DATA;
#10=MECHANICAL_DESIGN_GEOMETRIC_PRESENTATION_REPRESENTATION('',(#21),#24951);
#11=ITEM_DEFINED_TRANSFORMATION($,$,#9986,#11158);
#12=ITEM_DEFINED_TRANSFORMATION($,$,#9985,#11159);
#13=(
REPRESENTATION_RELATIONSHIP($,$,#24966,#24965)
REPRESENTATION_RELATIONSHIP_WITH_TRANSFORMATION(#11)
SHAPE_REPRESENTATION_RELATIONSHIP()
);
#14=(
REPRESENTATION_RELATIONSHIP($,$,#24965,#24964)
REPRESENTATION_RELATIONSHIP_WITH_TRANSFORMATION(#12)
SHAPE_REPRESENTATION_RELATIONSHIP()
);
#15=CONTEXT_DEPENDENT_SHAPE_REPRESENTATION(#13,#24962);
#16=CONTEXT_DEPENDENT_SHAPE_REPRESENTATION(#14,#24963);
#17=NEXT_ASSEMBLY_USAGE_OCCURRENCE('PAPR lid v3:1','PAPR lid v3:1',
'PAPR lid v3:1',#24969,#24970,'PAPR lid v3:1');
#18=NEXT_ASSEMBLY_USAGE_OCCURRENCE('Case Components:1',
'Case Components:1','Case Components:1',#24968,#24969,
'Case Components:1');
#19=SHAPE_REPRESENTATION_RELATIONSHIP('SRR','None',#24966,#20);
#20=ADVANCED_BREP_SHAPE_REPRESENTATION('',(#22),#24950);
#21=STYLED_ITEM('',(#24984),#22);
#22=MANIFOLD_SOLID_BREP('Body1',#9971);
#23=(
BOUNDED_SURFACE()
B_SPLINE_SURFACE(2,2,((#24012,#24013,#24014),(#24015,#24016,#24017),(#24018,
#24019,#24020)),.UNSPECIFIED.,.F.,.F.,.F.)
B_SPLINE_SURFACE_WITH_KNOTS((3,3),(3,3),(0.0349065851426108,1.57079632695146),
(-3.14159265668799,-1.57079632332173),.UNSPECIFIED.)
GEOMETRIC_REPRESENTATION_ITEM()
RATIONAL_B_SPLINE_SURFACE(((1.,0.707106778863219,1.),(0.719339800319953,
0.508650049112353,0.719339800319953),(1.,0.707106778863219,1.)))
REPRESENTATION_ITEM('')
SURFACE()
);
#24=(
BOUNDED_SURFACE()
B_SPLINE_SURFACE(2,2,((#24866,#24867,#24868),(#24869,#24870,#24871),(#24872,
#24873,#24874)),.UNSPECIFIED.,.F.,.F.,.F.)
B_SPLINE_SURFACE_WITH_KNOTS((3,3),(3,3),(0.0349065852093518,1.5707963270531),
(-4.71238898549507,-3.14159264786505),.UNSPECIFIED.)
GEOMETRIC_REPRESENTATION_ITEM()
RATIONAL_B_SPLINE_SURFACE(((1.,0.707106777355755,1.),(0.719339800307829,
0.508650048019401,0.719339800307829),(1.,0.707106777355755,1.)))
REPRESENTATION_ITEM('')
SURFACE()
);
#25=(
BOUNDED_SURFACE()
B_SPLINE_SURFACE(2,2,((#24880,#24881,#24882),(#24883,#24884,#24885),(#24886,
#24887,#24888)),.UNSPECIFIED.,.F.,.F.,.F.)
B_SPLINE_SURFACE_WITH_KNOTS((3,3),(3,3),(0.0349065844536459,1.57079632641429),
(-1.57079632677204,-2.59894694891126E-11),.UNSPECIFIED.)
GEOMETRIC_REPRESENTATION_ITEM()
RATIONAL_B_SPLINE_SURFACE(((1.,0.707106781203817,1.),(0.719339800267233,
0.50865005075876,0.719339800267233),(1.,0.707106781203817,1.)))
REPRESENTATION_ITEM('')
SURFACE()
);
#26=(
BOUNDED_SURFACE()
B_SPLINE_SURFACE(2,2,((#24889,#24890,#24891),(#24892,#24893,#24894),(#24895,
#24896,#24897)),.UNSPECIFIED.,.F.,.F.,.F.)
B_SPLINE_SURFACE_WITH_KNOTS((3,3),(3,3),(0.0349065847775495,1.57079632662474),
(1.01858041994611E-11,1.5707963267833),.UNSPECIFIED.)
GEOMETRIC_REPRESENTATION_ITEM()
RATIONAL_B_SPLINE_SURFACE(((1.,0.707106781194249,1.),(0.71933980030663,
0.508650050779735,0.71933980030663),(1.,0.707106781194249,1.)))
REPRESENTATION_ITEM('')
SURFACE()
);
#27=(
BOUNDED_SURFACE()
B_SPLINE_SURFACE(2,2,((#24900,#24901,#24902),(#24903,#24904,#24905),(#24906,
#24907,#24908)),.UNSPECIFIED.,.F.,.F.,.F.)
B_SPLINE_SURFACE_WITH_KNOTS((3,3),(3,3),(0.0349065848785534,1.57079632669056),
(6.26604808650952E-12,1.57079632678774),.UNSPECIFIED.)
GEOMETRIC_REPRESENTATION_ITEM()
RATIONAL_B_SPLINE_SURFACE(((1.,0.707106781191294,1.),(0.719339800318854,
0.508650050786253,0.719339800318854),(1.,0.707106781191294,1.)))
REPRESENTATION_ITEM('')
SURFACE()
);
#28=(
BOUNDED_SURFACE()
B_SPLINE_SURFACE(2,2,((#24912,#24913,#24914),(#24915,#24916,#24917),(#24918,
#24919,#24920)),.UNSPECIFIED.,.F.,.F.,.F.)
B_SPLINE_SURFACE_WITH_KNOTS((3,3),(3,3),(0.0349065852045523,1.5707963270438),
(-4.71238898535291,-3.14159264810389),.UNSPECIFIED.)
GEOMETRIC_REPRESENTATION_ITEM()
RATIONAL_B_SPLINE_SURFACE(((1.,0.707106777490456,1.),(0.719339800309396,
0.508650048117405,0.719339800309396),(1.,0.707106777490456,1.)))
REPRESENTATION_ITEM('')
SURFACE()
);
#29=(
BOUNDED_SURFACE()
B_SPLINE_SURFACE(2,2,((#24921,#24922,#24923),(#24924,#24925,#24926),(#24927,
#24928,#24929)),.UNSPECIFIED.,.F.,.F.,.F.)
B_SPLINE_SURFACE_WITH_KNOTS((3,3),(3,3),(0.0349065848757605,1.57079632668842),
(-3.14159265358342,-1.57079632680216),.UNSPECIFIED.)
GEOMETRIC_REPRESENTATION_ITEM()
RATIONAL_B_SPLINE_SURFACE(((1.,0.707106781191369,1.),(0.719339800318628,
0.508650050786147,0.719339800318628),(1.,0.707106781191369,1.)))
REPRESENTATION_ITEM('')
SURFACE()
);
#30=(
BOUNDED_SURFACE()
B_SPLINE_SURFACE(2,2,((#24933,#24934,#24935),(#24936,#24937,#24938),(#24939,
#24940,#24941)),.UNSPECIFIED.,.F.,.F.,.F.)
B_SPLINE_SURFACE_WITH_KNOTS((3,3),(3,3),(0.03490658497059,1.57079632674994),
(-1.57079632679219,-3.08392634811301E-12),.UNSPECIFIED.)
GEOMETRIC_REPRESENTATION_ITEM()
RATIONAL_B_SPLINE_SURFACE(((1.,0.707106781188596,1.),(0.7193398003302,0.508650050792335,
0.7193398003302),(1.,0.707106781188596,1.)))
REPRESENTATION_ITEM('')
SURFACE()
);
#31=CONICAL_SURFACE('',#10940,10.,0.0349065850398866);
#32=CONICAL_SURFACE('',#10943,6.5,0.0349065850398866);
#33=CONICAL_SURFACE('',#10959,16.3432093872499,0.0349065850398936);
#34=CONICAL_SURFACE('',#10977,10.,0.0349065850398866);
#35=CONICAL_SURFACE('',#10983,6.5,0.0349065850398866);
#36=CONICAL_SURFACE('',#10987,6.5,0.0349065850398866);
#37=CONICAL_SURFACE('',#11007,14.0000002086163,0.349065850398866);
#38=CONICAL_SURFACE('',#11019,10.,0.0349065850398866);
#39=CONICAL_SURFACE('',#11036,14.0000002086163,0.349065850398866);
#40=CONICAL_SURFACE('',#11042,16.3432093872499,0.0349065850398936);
#41=CONICAL_SURFACE('',#11081,16.3432093872499,0.0349065850398936);
#42=CONICAL_SURFACE('',#11099,16.3432093872499,0.0349065850398936);
#43=CONICAL_SURFACE('',#11143,6.5,0.0349065850398866);
#44=CONICAL_SURFACE('',#11148,10.,0.0349065850398866);
#45=FACE_BOUND('',#2702,.T.);
#46=FACE_BOUND('',#2703,.T.);
#47=FACE_BOUND('',#3074,.T.);
#48=FACE_BOUND('',#3075,.T.);
#49=FACE_BOUND('',#3087,.T.);
#50=FACE_BOUND('',#3091,.T.);
#51=FACE_BOUND('',#3094,.T.);
#52=FACE_BOUND('',#3113,.T.);
#53=FACE_BOUND('',#3116,.T.);
#54=SPHERICAL_SURFACE('',#10157,1.);
#55=SPHERICAL_SURFACE('',#10176,1.00000000000001);
#56=SPHERICAL_SURFACE('',#10390,1.);
#57=SPHERICAL_SURFACE('',#10406,1.00000000000001);
#58=SPHERICAL_SURFACE('',#10607,1.);
#59=SPHERICAL_SURFACE('',#10626,1.00000000000001);
#60=SPHERICAL_SURFACE('',#10828,1.);
#61=SPHERICAL_SURFACE('',#10844,1.00000000000001);
#62=TOROIDAL_SURFACE('',#10054,2.02880000000002,0.2);
#63=TOROIDAL_SURFACE('',#10080,2.02880000000002,0.2);
#64=TOROIDAL_SURFACE('',#10288,2.02880000000002,0.2);
#65=TOROIDAL_SURFACE('',#10314,2.02880000000002,0.2);
#66=TOROIDAL_SURFACE('',#10504,2.02880000000002,0.2);
#67=TOROIDAL_SURFACE('',#10530,2.02880000000002,0.2);
#68=TOROIDAL_SURFACE('',#10726,2.02880000000002,0.2);
#69=TOROIDAL_SURFACE('',#10752,2.02880000000002,0.2);
#70=TOROIDAL_SURFACE('',#10946,12.7446786974046,0.457200000012143);
#71=TOROIDAL_SURFACE('',#10953,13.6590786984605,0.457200001058969);
#72=TOROIDAL_SURFACE('',#10966,27.238,4.);
#73=TOROIDAL_SURFACE('',#10975,27.238,4.);
#74=TOROIDAL_SURFACE('',#10980,15.273874388908,0.990600000000022);
#75=TOROIDAL_SURFACE('',#11002,22.238,1.);
#76=TOROIDAL_SURFACE('',#11040,22.238,1.);
#77=TOROIDAL_SURFACE('',#11045,15.273874388908,0.990600000000022);
#78=TOROIDAL_SURFACE('',#11049,9.21407869733186,0.45720000006189);
#79=TOROIDAL_SURFACE('',#11054,10.1284786974225,0.457200000004114);
#80=TOROIDAL_SURFACE('',#11056,12.7446786974046,0.457200000012143);
#81=TOROIDAL_SURFACE('',#11061,13.6590786984605,0.457200001058969);
#82=TOROIDAL_SURFACE('',#11084,15.273874388908,0.990600000000022);
#83=TOROIDAL_SURFACE('',#11087,9.21407869733187,0.45720000006189);
#84=TOROIDAL_SURFACE('',#11091,10.1284786974225,0.457200000004114);
#85=TOROIDAL_SURFACE('',#11092,12.7446786974046,0.457200000012143);
#86=TOROIDAL_SURFACE('',#11096,13.6590786984605,0.457200001058969);
#87=TOROIDAL_SURFACE('',#11104,9.21407869733187,0.45720000006189);
#88=TOROIDAL_SURFACE('',#11109,10.1284786974225,0.457200000004114);
#89=TOROIDAL_SURFACE('',#11111,12.7446786974046,0.457200000012143);
#90=TOROIDAL_SURFACE('',#11116,13.6590786984605,0.457200001058969);
#91=TOROIDAL_SURFACE('',#11135,15.2738743889079,0.990600000000022);
#92=TOROIDAL_SURFACE('',#11138,9.21407869733184,0.45720000006189);
#93=TOROIDAL_SURFACE('',#11142,10.1284786974225,0.457200000004114);
#94=B_SPLINE_CURVE_WITH_KNOTS('',3,(#14547,#14548,#14549,#14550,#14551,
#14552,#14553,#14554,#14555,#14556,#14557,#14558,#14559,#14560,#14561,#14562),
 .UNSPECIFIED.,.F.,.F.,(4,3,3,3,3,4),(-0.031520312937802,-0.0312190954677217,
-0.0234361163162939,-0.015620919860276,-0.00780947786580983,0.),
 .UNSPECIFIED.);
#95=B_SPLINE_CURVE_WITH_KNOTS('',3,(#14567,#14568,#14569,#14570,#14571,
#14572,#14573,#14574,#14575,#14576,#14577,#14578,#14579,#14580,#14581,#14582),
 .UNSPECIFIED.,.F.,.F.,(4,3,3,3,3,4),(-0.000301222826647515,0.,0.00778311755804833,
0.0155984529939496,0.023410033901516,0.0312196506454868),.UNSPECIFIED.);
#96=B_SPLINE_CURVE_WITH_KNOTS('',3,(#14684,#14685,#14686,#14687,#14688,
#14689,#14690,#14691,#14692,#14693,#14694,#14695,#14696,#14697,#14698,#14699),
 .UNSPECIFIED.,.F.,.F.,(4,3,3,3,3,4),(-0.0315203129378757,-0.0312190954677947,
-0.023436116316329,-0.0156209198602853,-0.00780947786581242,0.),
 .UNSPECIFIED.);
#97=B_SPLINE_CURVE_WITH_KNOTS('',3,(#14741,#14742,#14743,#14744,#14745,
#14746,#14747,#14748,#14749,#14750,#14751,#14752,#14753,#14754,#14755,#14756),
 .UNSPECIFIED.,.F.,.F.,(4,3,3,3,3,4),(-0.000301222826636611,0.,0.00778311755633199,
0.0155984529901697,0.0234100338956712,0.0312196506375895),.UNSPECIFIED.);
#98=B_SPLINE_CURVE_WITH_KNOTS('',3,(#14821,#14822,#14823,#14824,#14825,
#14826,#14827,#14828,#14829,#14830,#14831,#14832,#14833,#14834,#14835,#14836,
#14837,#14838,#14839,#14840,#14841,#14842),.UNSPECIFIED.,.F.,.F.,(4,2,2,
2,2,2,2,2,2,2,4),(-0.0314877828055528,-0.0313419400201158,-0.0273436171481635,
-0.0234373811477673,-0.019433645242465,-0.0157274895553696,-0.0156233985867064,
-0.0116187741021477,-0.00781124640913577,-0.00381599242989211,0.),
 .UNSPECIFIED.);
#99=B_SPLINE_CURVE_WITH_KNOTS('',3,(#14912,#14913,#14914,#14915,#14916,
#14917,#14918,#14919,#14920,#14921,#14922,#14923,#14924,#14925,#14926,#14927,
#14928,#14929,#14930,#14931,#14932,#14933),.UNSPECIFIED.,.F.,.F.,(4,2,2,
2,2,2,2,2,2,2,4),(-0.000145834397451017,0.,0.00399836169473594,0.00790463084299194,
0.0119084073768402,0.0156145926334523,0.0157186845498575,0.0197233422963252,
0.0235309078565577,0.0275261856136953,0.0313422253865967),.UNSPECIFIED.);
#100=B_SPLINE_CURVE_WITH_KNOTS('',3,(#15071,#15072,#15073,#15074,#15075,
#15076,#15077,#15078,#15079,#15080,#15081,#15082,#15083,#15084,#15085,#15086,
#15087,#15088,#15089,#15090,#15091,#15092),.UNSPECIFIED.,.F.,.F.,(4,2,2,
2,2,2,2,2,2,2,4),(-0.0314877827964005,-0.0313419400092234,-0.0273436347827741,
-0.0234373811477688,-0.019433624689153,-0.0157274895553722,-0.0156233985867091,
-0.0116187541239241,-0.00781124640913739,-0.00381600962895233,0.),
 .UNSPECIFIED.);
#101=B_SPLINE_CURVE_WITH_KNOTS('',3,(#15162,#15163,#15164,#15165,#15166,
#15167,#15168,#15169,#15170,#15171,#15172,#15173,#15174,#15175,#15176,#15177,
#15178,#15179,#15180,#15181,#15182,#15183),.UNSPECIFIED.,.F.,.F.,(4,2,2,
2,2,2,2,2,2,2,4),(-0.000145851955875215,0.,0.00399901545411653,0.007896867751824,
0.0119008614042419,0.0156171005478737,0.0157120964947336,0.0197171046626569,
0.0235236897918428,0.0275189671941982,0.0313334463352194),.UNSPECIFIED.);
#102=B_SPLINE_CURVE_WITH_KNOTS('',3,(#15345,#15346,#15347,#15348),
 .UNSPECIFIED.,.F.,.F.,(4,4),(0.,0.104655564290754),.UNSPECIFIED.);
#103=B_SPLINE_CURVE_WITH_KNOTS('',3,(#15352,#15353,#15354,#15355,#15356,
#15357),.UNSPECIFIED.,.F.,.F.,(4,1,1,4),(0.,0.106045082867467,0.212090165734934,
0.371157790036135),.UNSPECIFIED.);
#104=B_SPLINE_CURVE_WITH_KNOTS('',3,(#15360,#15361,#15362,#15363,#15364),
 .UNSPECIFIED.,.F.,.F.,(4,1,4),(0.108713750506856,0.212090165734934,0.371157790036135),
 .UNSPECIFIED.);
#105=B_SPLINE_CURVE_WITH_KNOTS('',3,(#15373,#15374,#15375,#15376,#15377,
#15378,#15379,#15380,#15381,#15382,#15383,#15384,#15385,#15386,#15387,#15388,
#15389,#15390,#15391,#15392),.UNSPECIFIED.,.F.,.F.,(4,2,2,2,2,2,2,2,2,4),
(0.,0.016046368950918,0.0290654798757627,0.0314022834133001,0.0326930991948659,
0.0336165323873639,0.0341687603043141,0.0347020918979796,0.0356945053377369,
0.0365297785229241),.UNSPECIFIED.);
#106=B_SPLINE_CURVE_WITH_KNOTS('',3,(#15397,#15398,#15399,#15400,#15401,
#15402,#15403,#15404,#15405,#15406,#15407,#15408,#15409,#15410,#15411,#15412,
#15413,#15414,#15415,#15416,#15417,#15418,#15419,#15420),.UNSPECIFIED.,
 .F.,.F.,(4,2,2,2,2,2,2,2,2,2,2,4),(0.117064915669892,0.117375029335321,
0.117640009605815,0.117763898675646,0.117810292247646,0.117895971336356,
0.11803169798928,0.118082293722873,0.118423572852632,0.119086758439872,
0.122691619589491,0.127280553481575),.UNSPECIFIED.);
#107=B_SPLINE_CURVE_WITH_KNOTS('',3,(#15456,#15457,#15458,#15459,#15460),
 .UNSPECIFIED.,.F.,.F.,(4,1,4),(8.39277999693788E-16,0.159071639126486,
0.262450455094606),.UNSPECIFIED.);
#108=B_SPLINE_CURVE_WITH_KNOTS('',3,(#15464,#15465,#15466,#15467,#15468,
#15469),.UNSPECIFIED.,.F.,.F.,(4,1,1,4),(8.39277999693788E-16,0.159071639126486,
0.265119398544143,0.3711671579618),.UNSPECIFIED.);
#109=B_SPLINE_CURVE_WITH_KNOTS('',3,(#15472,#15473,#15474,#15475),
 .UNSPECIFIED.,.F.,.F.,(4,4),(0.266508789847166,0.3711671579618),
 .UNSPECIFIED.);
#110=B_SPLINE_CURVE_WITH_KNOTS('',3,(#15554,#15555,#15556,#15557,#15558,
#15559,#15560,#15561,#15562,#15563,#15564,#15565,#15566,#15567,#15568,#15569,
#15570,#15571,#15572,#15573,#15574,#15575),.UNSPECIFIED.,.F.,.F.,(4,2,2,
2,2,2,2,2,2,2,4),(0.,0.0160463107996268,0.0290733758223772,0.0314019323176852,
0.0326883747705071,0.0330119191219577,0.0334244186347793,0.0336985701142929,
0.0340279167464662,0.0346460944767938,0.034957588543669),.UNSPECIFIED.);
#111=B_SPLINE_CURVE_WITH_KNOTS('',3,(#15579,#15580,#15581,#15582,#15583,
#15584,#15585,#15586,#15587,#15588,#15589,#15590,#15591,#15592,#15593,#15594,
#15595,#15596,#15597,#15598,#15599,#15600),.UNSPECIFIED.,.F.,.F.,(4,2,2,
2,2,2,2,2,2,2,4),(0.10513411646366,0.106032338990568,0.106582298118819,
0.106888557836758,0.107196391243694,0.107694540893618,0.107857087914973,
0.109020252798412,0.111285152036794,0.123554086343505,0.139181786131904),
 .UNSPECIFIED.);
#112=B_SPLINE_CURVE_WITH_KNOTS('',3,(#15640,#15641,#15642,#15643,#15644,
#15645,#15646,#15647,#15648,#15649,#15650,#15651),.UNSPECIFIED.,.F.,.F.,
(4,2,2,2,2,4),(-0.121903032335574,-0.111952936289131,-0.0664118674842664,
-0.0333692916537211,0.,0.000427442126138197),.UNSPECIFIED.);
#113=B_SPLINE_CURVE_WITH_KNOTS('',3,(#15729,#15730,#15731,#15732,#15733,
#15734,#15735,#15736,#15737,#15738,#15739,#15740),.UNSPECIFIED.,.F.,.F.,
(4,2,2,2,2,4),(-0.126642601260852,-0.126200087217464,-0.0916537072293236,
-0.0574456358030506,-0.0102990052677911,0.),.UNSPECIFIED.);
#114=B_SPLINE_CURVE_WITH_KNOTS('',3,(#15861,#15862,#15863,#15864,#15865,
#15866,#15867,#15868,#15869,#15870,#15871,#15872,#15873,#15874,#15875,#15876,
#15877,#15878,#15879,#15880,#15881,#15882,#15883,#15884,#15885,#15886,#15887,
#15888,#15889,#15890,#15891,#15892,#15893,#15894,#15895,#15896,#15897,#15898,
#15899,#15900),.UNSPECIFIED.,.F.,.F.,(4,3,3,3,3,3,3,3,3,3,3,3,3,4),(-1.53588974175501,
-1.40839677220498,-1.27571039941444,-1.14822200885335,-1.02069981595341,
-0.893031357480879,-0.877651281042794,-0.746407865879974,-0.615279510707187,
-0.484238037650047,-0.353225378746467,-0.222251565400532,-0.0912370298638008,
-9.31751895620802E-11),.UNSPECIFIED.);
#115=B_SPLINE_CURVE_WITH_KNOTS('',3,(#15937,#15938,#15939,#15940,#15941,
#15942,#15943,#15944,#15945,#15946,#15947,#15948,#15949,#15950,#15951,#15952,
#15953,#15954,#15955,#15956,#15957,#15958,#15959,#15960,#15961,#15962,#15963,
#15964,#15965,#15966,#15967,#15968,#15969,#15970,#15971,#15972,#15973,#15974,
#15975,#15976),.UNSPECIFIED.,.F.,.F.,(4,3,3,3,3,3,3,3,3,3,3,3,3,4),(9.31931255557592E-11,
0.131003040902791,0.261971184792504,0.392932450241529,0.523987282432479,
0.655071930211864,0.786305349542463,0.877651281042812,1.00529632978368,
1.13794468277652,1.26539359419919,1.39281043875361,1.52028312880583,1.53588974175503),
 .UNSPECIFIED.);
#116=B_SPLINE_CURVE_WITH_KNOTS('',3,(#16148,#16149,#16150,#16151,#16152,
#16153,#16154,#16155,#16156,#16157,#16158,#16159,#16160,#16161,#16162,#16163,
#16164),.UNSPECIFIED.,.F.,.F.,(4,1,1,1,1,1,1,1,1,1,1,1,1,1,4),(-13.1182782491747,
-12.2226551140019,-11.2856223227726,-10.0362452678003,-9.41155674031419,
-8.16217968534189,-7.53749115785574,-6.28811410288345,-5.6634255753973,
-5.03873704791115,-3.78935999293885,-2.85232720170963,-1.91529441048041,
-0.978261619251188,-0.0414068145744587),.UNSPECIFIED.);
#117=B_SPLINE_CURVE_WITH_KNOTS('',3,(#16165,#16166,#16167,#16168,#16169,
#16170,#16171,#16172),.UNSPECIFIED.,.F.,.F.,(4,1,1,1,1,4),(-0.14229069782028,
-0.116478175080985,-0.0859323636621443,-0.0452046151036898,-0.0248407408244626,
-0.00473469962732719),.UNSPECIFIED.);
#118=B_SPLINE_CURVE_WITH_KNOTS('',3,(#16175,#16176,#16177,#16178,#16179,
#16180,#16181,#16182,#16183,#16184,#16185,#16186,#16187,#16188,#16189,#16190,
#16191),.UNSPECIFIED.,.F.,.F.,(4,1,1,1,1,1,1,1,1,1,1,1,1,1,4),(-13.1182795441557,
-12.222655114002,-11.2856223227729,-10.3485895315438,-9.41155674031476,
-8.16217968534266,-7.5374911578566,-6.2881141028845,-5.66342557539844,-5.03873704791239,
-3.78935999294029,-3.16467146545423,-1.91529441048213,-0.978261619253048,
-0.0414068145769346),.UNSPECIFIED.);
#119=B_SPLINE_CURVE_WITH_KNOTS('',3,(#16192,#16193,#16194,#16195,#16196,
#16197,#16198,#16199,#16200),.UNSPECIFIED.,.F.,.F.,(4,1,1,1,1,1,4),(-0.142290697820013,
-0.126660112220699,-0.106296237941524,-0.0655684893831757,-0.0350226779644142,
-0.024840740824827,-0.00473405300886651),.UNSPECIFIED.);
#120=B_SPLINE_CURVE_WITH_KNOTS('',3,(#16210,#16211,#16212,#16213,#16214),
 .UNSPECIFIED.,.F.,.F.,(4,1,4),(8.39277999693788E-16,0.159071639126486,
0.262449605837562),.UNSPECIFIED.);
#121=B_SPLINE_CURVE_WITH_KNOTS('',3,(#16218,#16219,#16220,#16221),
 .UNSPECIFIED.,.F.,.F.,(4,4),(0.266507935975443,0.3711671579618),
 .UNSPECIFIED.);
#122=B_SPLINE_CURVE_WITH_KNOTS('',3,(#16225,#16226,#16227,#16228),
 .UNSPECIFIED.,.F.,.F.,(4,4),(0.,0.104656253637528),.UNSPECIFIED.);
#123=B_SPLINE_CURVE_WITH_KNOTS('',3,(#16232,#16233,#16234,#16235,#16236),
 .UNSPECIFIED.,.F.,.F.,(4,1,4),(0.108714436424427,0.212090165734934,0.371157790036135),
 .UNSPECIFIED.);
#124=B_SPLINE_CURVE_WITH_KNOTS('',3,(#16295,#16296,#16297,#16298,#16299,
#16300,#16301,#16302,#16303,#16304,#16305,#16306,#16307,#16308,#16309,#16310,
#16311,#16312,#16313,#16314,#16315,#16316,#16317,#16318,#16319,#16320,#16321,
#16322,#16323,#16324,#16325,#16326,#16327,#16328,#16329,#16330,#16331,#16332,
#16333,#16334),.UNSPECIFIED.,.F.,.F.,(4,3,3,3,3,3,3,3,3,3,3,3,3,4),(9.31931255557592E-11,
0.131038822075379,0.262043141571315,0.393040652997659,0.524131030681632,
0.655250664354811,0.786517415862245,0.877651281042812,1.00535682000886,
1.1379900504454,1.26550095557258,1.3929799971671,1.52051461210621,1.53588974175503),
 .UNSPECIFIED.);
#125=B_SPLINE_CURVE_WITH_KNOTS('',3,(#16342,#16343,#16344,#16345,#16346,
#16347,#16348,#16349,#16350,#16351,#16352,#16353),.UNSPECIFIED.,.F.,.F.,
(4,2,2,2,2,4),(-0.121882860124468,-0.111940309934345,-0.0664059740509862,
-0.0333664415822112,0.,0.000427391147136429),.UNSPECIFIED.);
#126=B_SPLINE_CURVE_WITH_KNOTS('',3,(#16366,#16367,#16368,#16369,#16370,
#16371,#16372,#16373,#16374,#16375,#16376,#16377),.UNSPECIFIED.,.F.,.F.,
(4,2,2,2,2,4),(-0.126638328275473,-0.126195826675246,-0.0916483634731726,
-0.0574394164745264,-0.0102937083447564,0.),.UNSPECIFIED.);
#127=B_SPLINE_CURVE_WITH_KNOTS('',3,(#16394,#16395,#16396,#16397,#16398,
#16399,#16400,#16401,#16402,#16403,#16404,#16405,#16406,#16407,#16408,#16409),
 .UNSPECIFIED.,.F.,.F.,(4,3,3,3,3,4),(-0.031520312937802,-0.0312190954677217,
-0.0234361163162939,-0.015620919860276,-0.00780947786580983,0.),
 .UNSPECIFIED.);
#128=B_SPLINE_CURVE_WITH_KNOTS('',3,(#16414,#16415,#16416,#16417,#16418,
#16419,#16420,#16421,#16422,#16423,#16424,#16425,#16426,#16427,#16428,#16429),
 .UNSPECIFIED.,.F.,.F.,(4,3,3,3,3,4),(-0.000301222826657294,0.,0.00778311755804833,
0.0155984529939496,0.023410033901516,0.0312196506454868),.UNSPECIFIED.);
#129=B_SPLINE_CURVE_WITH_KNOTS('',3,(#16531,#16532,#16533,#16534,#16535,
#16536,#16537,#16538,#16539,#16540,#16541,#16542,#16543,#16544,#16545,#16546),
 .UNSPECIFIED.,.F.,.F.,(4,3,3,3,3,4),(-0.0315203129378757,-0.0312190954677947,
-0.023436116316329,-0.0156209198602853,-0.00780947786581242,0.),
 .UNSPECIFIED.);
#130=B_SPLINE_CURVE_WITH_KNOTS('',3,(#16588,#16589,#16590,#16591,#16592,
#16593,#16594,#16595,#16596,#16597,#16598,#16599,#16600,#16601,#16602,#16603),
 .UNSPECIFIED.,.F.,.F.,(4,3,3,3,3,4),(-0.000301222826646376,0.,0.00778311755633199,
0.0155984529901697,0.0234100338956712,0.0312196506375895),.UNSPECIFIED.);
#131=B_SPLINE_CURVE_WITH_KNOTS('',3,(#16668,#16669,#16670,#16671,#16672,
#16673,#16674,#16675,#16676,#16677,#16678,#16679,#16680,#16681,#16682,#16683,
#16684,#16685,#16686,#16687,#16688,#16689),.UNSPECIFIED.,.F.,.F.,(4,2,2,
2,2,2,2,2,2,2,4),(-0.0314877828055528,-0.0313419400201158,-0.0273437825749048,
-0.0234373811477673,-0.0194334402070186,-0.0157274895553696,-0.0156233985867064,
-0.0116185747924036,-0.00781124640913577,-0.0038161639661528,0.),
 .UNSPECIFIED.);
#132=B_SPLINE_CURVE_WITH_KNOTS('',3,(#16759,#16760,#16761,#16762,#16763,
#16764,#16765,#16766,#16767,#16768,#16769,#16770,#16771,#16772,#16773,#16774,
#16775,#16776,#16777,#16778,#16779,#16780),.UNSPECIFIED.,.F.,.F.,(4,2,2,
2,2,2,2,2,2,2,4),(-0.000145833945357204,0.,0.00399819636535293,0.00790463084299194,
0.0119086125147736,0.0156145926334523,0.0157186845498575,0.0197235415315915,
0.0235309078565577,0.0275260138100061,0.0313422253865967),.UNSPECIFIED.);
#133=B_SPLINE_CURVE_WITH_KNOTS('',3,(#16918,#16919,#16920,#16921,#16922,
#16923,#16924,#16925,#16926,#16927,#16928,#16929,#16930,#16931,#16932,#16933,
#16934,#16935,#16936,#16937,#16938,#16939),.UNSPECIFIED.,.F.,.F.,(4,2,2,
2,2,2,2,2,2,2,4),(-0.0314877827964005,-0.0313419400092234,-0.0273437898225952,
-0.0234373811477688,-0.0194334325221484,-0.0157274895553722,-0.0156233985867091,
-0.0116185673224751,-0.00781124640913739,-0.0038161703931505,0.),
 .UNSPECIFIED.);
#134=B_SPLINE_CURVE_WITH_KNOTS('',3,(#17009,#17010,#17011,#17012,#17013,
#17014,#17015,#17016,#17017,#17018,#17019,#17020,#17021,#17022,#17023,#17024,
#17025,#17026,#17027,#17028,#17029,#17030),.UNSPECIFIED.,.F.,.F.,(4,2,2,
2,2,2,2,2,2,2,4),(-0.000145851103860018,0.,0.00399886050560489,0.007896867751824,
0.0119010547568189,0.0156171005478737,0.0157120964947336,0.0197172908268375,
0.0235236897918428,0.02751880596896,0.0313334463352194),.UNSPECIFIED.);
#135=B_SPLINE_CURVE_WITH_KNOTS('',3,(#17191,#17192,#17193,#17194,#17195,
#17196),.UNSPECIFIED.,.F.,.F.,(4,1,1,4),(0.,0.106045082867467,0.212090165734934,
0.371157790036135),.UNSPECIFIED.);
#136=B_SPLINE_CURVE_WITH_KNOTS('',3,(#17206,#17207,#17208,#17209,#17210,
#17211,#17212,#17213,#17214,#17215,#17216,#17217,#17218,#17219,#17220,#17221,
#17222,#17223,#17224,#17225),.UNSPECIFIED.,.F.,.F.,(4,2,2,2,2,2,2,2,2,4),
(0.,0.0160464968432571,0.0290703744317268,0.0314060103141908,0.0327007476203154,
0.0335472258869782,0.0340711519743796,0.0345790736064019,0.035471908952427,
0.0361947504705715),.UNSPECIFIED.);
#137=B_SPLINE_CURVE_WITH_KNOTS('',3,(#17230,#17231,#17232,#17233,#17234,
#17235,#17236,#17237,#17238,#17239,#17240,#17241,#17242,#17243,#17244,#17245,
#17246,#17247,#17248,#17249,#17250,#17251),.UNSPECIFIED.,.F.,.F.,(4,2,2,
2,2,2,2,2,2,2,4),(0.11006845350568,0.110976367307927,0.111474204156809,
0.111756313639414,0.11204601045269,0.112465392377954,0.1126720299051,0.11391932106873,
0.116342602625519,0.129401036598385,0.146047746502563),.UNSPECIFIED.);
#138=B_SPLINE_CURVE_WITH_KNOTS('',3,(#17286,#17287,#17288,#17289,#17290,
#17291),.UNSPECIFIED.,.F.,.F.,(4,1,1,4),(8.39277999693788E-16,0.159071639126486,
0.265119398544143,0.3711671579618),.UNSPECIFIED.);
#139=B_SPLINE_CURVE_WITH_KNOTS('',3,(#17364,#17365,#17366,#17367,#17368,
#17369,#17370,#17371,#17372,#17373,#17374,#17375,#17376,#17377,#17378,#17379,
#17380,#17381,#17382,#17383),.UNSPECIFIED.,.F.,.F.,(4,2,2,2,2,2,2,2,2,4),
(0.,0.0160464744498954,0.0290556433265665,0.0314011529729006,0.0327008087306735,
0.0335680430614293,0.0340928060903045,0.034604396658106,0.0355134089205356,
0.0361816048064314),.UNSPECIFIED.);
#140=B_SPLINE_CURVE_WITH_KNOTS('',3,(#17387,#17388,#17389,#17390,#17391,
#17392,#17393,#17394,#17395,#17396,#17397,#17398,#17399,#17400,#17401,#17402,
#17403,#17404,#17405,#17406,#17407,#17408),.UNSPECIFIED.,.F.,.F.,(4,2,2,
2,2,2,2,2,2,2,4),(0.10865592786745,0.109646308926771,0.110446126928495,
0.110875207555413,0.111295692828861,0.111897831246014,0.112133472973259,
0.113616860774091,0.116502526073839,0.132009856464362,0.151790034592648),
 .UNSPECIFIED.);
#141=B_SPLINE_CURVE_WITH_KNOTS('',3,(#17635,#17636,#17637,#17638,#17639,
#17640,#17641,#17642,#17643,#17644,#17645,#17646,#17647,#17648,#17649,#17650,
#17651,#17652,#17653,#17654,#17655,#17656,#17657,#17658,#17659,#17660,#17661,
#17662,#17663,#17664,#17665,#17666,#17667,#17668,#17669,#17670,#17671,#17672,
#17673,#17674),.UNSPECIFIED.,.F.,.F.,(4,3,3,3,3,3,3,3,3,3,3,3,3,4),(-1.53588974175501,
-1.40834641350412,-1.27567263038879,-1.14813396458326,-1.02056176255841,
-0.892844142337107,-0.877651281042794,-0.746380790262404,-0.615224352435456,
-0.484154057344371,-0.35311208945454,-0.222108839612364,-0.0910652623966888,
-9.31751895620802E-11),.UNSPECIFIED.);
#142=B_SPLINE_CURVE_WITH_KNOTS('',3,(#17930,#17931,#17932,#17933,#17934,
#17935,#17936,#17937,#17938,#17939,#17940,#17941,#17942,#17943,#17944,#17945),
 .UNSPECIFIED.,.F.,.F.,(4,3,3,3,3,4),(-0.031520312937802,-0.0312190954677217,
-0.0234361163162939,-0.015620919860276,-0.00780947786580983,0.),
 .UNSPECIFIED.);
#143=B_SPLINE_CURVE_WITH_KNOTS('',3,(#17950,#17951,#17952,#17953,#17954,
#17955,#17956,#17957,#17958,#17959,#17960,#17961,#17962,#17963,#17964,#17965),
 .UNSPECIFIED.,.F.,.F.,(4,3,3,3,3,4),(-0.000301222826657294,0.,0.00778311755804833,
0.0155984529939496,0.023410033901516,0.0312196506454868),.UNSPECIFIED.);
#144=B_SPLINE_CURVE_WITH_KNOTS('',3,(#18067,#18068,#18069,#18070,#18071,
#18072,#18073,#18074,#18075,#18076,#18077,#18078,#18079,#18080,#18081,#18082),
 .UNSPECIFIED.,.F.,.F.,(4,3,3,3,3,4),(-0.0315203129378757,-0.0312190954677947,
-0.023436116316329,-0.0156209198602853,-0.00780947786581242,0.),
 .UNSPECIFIED.);
#145=B_SPLINE_CURVE_WITH_KNOTS('',3,(#18124,#18125,#18126,#18127,#18128,
#18129,#18130,#18131,#18132,#18133,#18134,#18135,#18136,#18137,#18138,#18139),
 .UNSPECIFIED.,.F.,.F.,(4,3,3,3,3,4),(-0.000301222826646376,0.,0.00778311755633199,
0.0155984529901697,0.0234100338956712,0.0312196506375895),.UNSPECIFIED.);
#146=B_SPLINE_CURVE_WITH_KNOTS('',3,(#18204,#18205,#18206,#18207,#18208,
#18209,#18210,#18211,#18212,#18213,#18214,#18215,#18216,#18217,#18218,#18219,
#18220,#18221,#18222,#18223,#18224,#18225),.UNSPECIFIED.,.F.,.F.,(4,2,2,
2,2,2,2,2,2,2,4),(-0.0314877828055528,-0.0313419400201158,-0.027343633790693,
-0.0234373811477673,-0.0194336246190157,-0.0157274895553696,-0.0156233985867064,
-0.0116187540551435,-0.00781124640913577,-0.00381600968804962,0.),
 .UNSPECIFIED.);
#147=B_SPLINE_CURVE_WITH_KNOTS('',3,(#18295,#18296,#18297,#18298,#18299,
#18300,#18301,#18302,#18303,#18304,#18305,#18306,#18307,#18308,#18309,#18310,
#18311,#18312,#18313,#18314,#18315,#18316),.UNSPECIFIED.,.F.,.F.,(4,2,2,
2,2,2,2,2,2,2,4),(-0.000145834358913825,0.,0.00399834506082995,0.00790463084299194,
0.0119084280093328,0.0156145926334523,0.0157186845498575,0.0197233623367782,
0.0235309078565577,0.0275261683320379,0.0313422253865967),.UNSPECIFIED.);
#148=B_SPLINE_CURVE_WITH_KNOTS('',3,(#18454,#18455,#18456,#18457,#18458,
#18459,#18460,#18461,#18462,#18463,#18464,#18465,#18466,#18467,#18468,#18469,
#18470,#18471,#18472,#18473,#18474,#18475),.UNSPECIFIED.,.F.,.F.,(4,2,2,
2,2,2,2,2,2,2,4),(-0.0314877827964005,-0.0313419400092234,-0.0273436182587915,
-0.0234373811477688,-0.0194336451656911,-0.0157274895553722,-0.0156233985867091,
-0.0116187740281232,-0.00781124640913739,-0.00381599249373378,0.),
 .UNSPECIFIED.);
#149=B_SPLINE_CURVE_WITH_KNOTS('',3,(#18545,#18546,#18547,#18548,#18549,
#18550,#18551,#18552,#18553,#18554,#18555,#18556,#18557,#18558,#18559,#18560,
#18561,#18562,#18563,#18564,#18565,#18566),.UNSPECIFIED.,.F.,.F.,(4,2,2,
2,2,2,2,2,2,2,4),(-0.00014585203095682,0.,0.00399903197152762,0.007896867751824,
0.0119008408039746,0.0156171005478737,0.0157120964947336,0.0197170848246236,
0.0235236897918428,0.0275189843724506,0.0313334463352194),.UNSPECIFIED.);
#150=B_SPLINE_CURVE_WITH_KNOTS('',3,(#18728,#18729,#18730,#18731),
 .UNSPECIFIED.,.F.,.F.,(4,4),(0.,0.104655304260952),.UNSPECIFIED.);
#151=B_SPLINE_CURVE_WITH_KNOTS('',3,(#18735,#18736,#18737,#18738,#18739,
#18740),.UNSPECIFIED.,.F.,.F.,(4,1,1,4),(0.,0.106045082867467,0.212090165734934,
0.371157790036135),.UNSPECIFIED.);
#152=B_SPLINE_CURVE_WITH_KNOTS('',3,(#18743,#18744,#18745,#18746,#18747),
 .UNSPECIFIED.,.F.,.F.,(4,1,4),(0.108713491777723,0.212090165734934,0.371157790036135),
 .UNSPECIFIED.);
#153=B_SPLINE_CURVE_WITH_KNOTS('',3,(#18756,#18757,#18758,#18759,#18760,
#18761,#18762,#18763,#18764,#18765,#18766,#18767,#18768,#18769,#18770,#18771,
#18772,#18773,#18774,#18775),.UNSPECIFIED.,.F.,.F.,(4,2,2,2,2,2,2,2,2,4),
(0.,0.0160463331114082,0.0290723146426449,0.0314038312464017,0.0326903997016926,
0.033622050910387,0.0341490325432221,0.034719208269283,0.0359598553617216,
0.0372575917980824),.UNSPECIFIED.);
#154=B_SPLINE_CURVE_WITH_KNOTS('',3,(#18780,#18781,#18782,#18783,#18784,
#18785,#18786,#18787,#18788,#18789,#18790,#18791,#18792,#18793,#18794,#18795,
#18796,#18797,#18798,#18799),.UNSPECIFIED.,.F.,.F.,(4,2,2,2,2,2,2,2,2,4),
(0.123693214601305,0.124320452522779,0.125426844926656,0.12549207064184,
0.125596332302043,0.125631224568071,0.125883435133188,0.126374554734768,
0.12904446773964,0.132442960885972),.UNSPECIFIED.);
#155=B_SPLINE_CURVE_WITH_KNOTS('',3,(#18835,#18836,#18837,#18838,#18839),
 .UNSPECIFIED.,.F.,.F.,(4,1,4),(8.39277999693788E-16,0.159071639126486,
0.262450198348841),.UNSPECIFIED.);
#156=B_SPLINE_CURVE_WITH_KNOTS('',3,(#18843,#18844,#18845,#18846,#18847,
#18848),.UNSPECIFIED.,.F.,.F.,(4,1,1,4),(8.39277999693788E-16,0.159071639126486,
0.265119398544143,0.3711671579618),.UNSPECIFIED.);
#157=B_SPLINE_CURVE_WITH_KNOTS('',3,(#18851,#18852,#18853,#18854),
 .UNSPECIFIED.,.F.,.F.,(4,4),(0.26650853170184,0.3711671579618),
 .UNSPECIFIED.);
#158=B_SPLINE_CURVE_WITH_KNOTS('',3,(#18933,#18934,#18935,#18936,#18937,
#18938,#18939,#18940,#18941,#18942,#18943,#18944,#18945,#18946,#18947,#18948,
#18949,#18950,#18951,#18952),.UNSPECIFIED.,.F.,.F.,(4,2,2,2,2,2,2,2,2,4),
(0.,0.0160463545306403,0.0290653399989693,0.0313977104707871,0.0326908093801951,
0.0336442131361727,0.0341980828741779,0.0347887003560647,0.0360714882379335,
0.0372393214217268),.UNSPECIFIED.);
#159=B_SPLINE_CURVE_WITH_KNOTS('',3,(#18956,#18957,#18958,#18959,#18960,
#18961,#18962,#18963,#18964,#18965,#18966,#18967,#18968,#18969,#18970,#18971,
#18972,#18973,#18974,#18975,#18976,#18977,#18978,#18979),.UNSPECIFIED.,
 .F.,.F.,(4,2,2,2,2,2,2,2,2,2,2,4),(0.112832343392254,0.113790680534752,
0.115605009374288,0.116625279531252,0.117496179597272,0.11823566677225,
0.118865630124821,0.119450905002107,0.12326658722406,0.130678883385422,
0.170983762798662,0.222284222393321),.UNSPECIFIED.);
#160=B_SPLINE_CURVE_WITH_KNOTS('',3,(#19019,#19020,#19021,#19022,#19023,
#19024,#19025,#19026,#19027,#19028,#19029,#19030),.UNSPECIFIED.,.F.,.F.,
(4,2,2,2,2,4),(-0.121897046793429,-0.111949206131831,-0.0664101317022361,
-0.0333684515743887,0.,0.00042742800683713),.UNSPECIFIED.);
#161=B_SPLINE_CURVE_WITH_KNOTS('',3,(#19105,#19106,#19107,#19108,#19109,
#19110,#19111,#19112,#19113,#19114,#19115,#19116),.UNSPECIFIED.,.F.,.F.,
(4,2,2,2,2,4),(-0.126644195030822,-0.126201682326599,-0.09165569324953,
-0.0574479419888715,-0.0103009645790274,0.),.UNSPECIFIED.);
#162=B_SPLINE_CURVE_WITH_KNOTS('',3,(#19235,#19236,#19237,#19238,#19239,
#19240,#19241,#19242,#19243,#19244,#19245,#19246,#19247,#19248,#19249,#19250,
#19251,#19252,#19253,#19254,#19255,#19256,#19257,#19258,#19259,#19260,#19261,
#19262,#19263,#19264,#19265,#19266,#19267,#19268,#19269,#19270,#19271,#19272,
#19273,#19274),.UNSPECIFIED.,.F.,.F.,(4,3,3,3,3,3,3,3,3,3,3,3,3,4),(-1.53588974175501,
-1.4084151014049,-1.27572414631437,-1.1482540546387,-1.02075006460975,-0.893099502321969,
-0.877651281042794,-0.746417728679096,-0.61529960189664,-0.484268625692278,
-0.353266640440832,-0.22230354718299,-0.0912995883376735,-9.31751895620802E-11),
 .UNSPECIFIED.);
#163=B_SPLINE_CURVE_WITH_KNOTS('',3,(#19311,#19312,#19313,#19314,#19315,
#19316,#19317,#19318,#19319,#19320,#19321,#19322,#19323,#19324,#19325,#19326,
#19327,#19328,#19329,#19330,#19331,#19332,#19333,#19334,#19335,#19336,#19337,
#19338,#19339,#19340,#19341,#19342,#19343,#19344,#19345,#19346,#19347,#19348,
#19349,#19350),.UNSPECIFIED.,.F.,.F.,(4,3,3,3,3,3,3,3,3,3,3,3,3,4),(9.31931255557592E-11,
0.131013657494705,0.26199253479863,0.392964554551849,0.524029933618468,
0.655124962685855,0.786368273497865,0.877651281042812,1.0053142724878,1.13795813980461,
1.26542543820277,1.39286072995381,1.52035178679693,1.53588974175503),
 .UNSPECIFIED.);
#164=B_SPLINE_CURVE_WITH_KNOTS('',3,(#19511,#19512,#19513,#19514,#19515),
 .UNSPECIFIED.,.F.,.F.,(4,1,4),(8.39277999693788E-16,0.159071639126486,
0.262449519444739),.UNSPECIFIED.);
#165=B_SPLINE_CURVE_WITH_KNOTS('',3,(#19519,#19520,#19521,#19522),
 .UNSPECIFIED.,.F.,.F.,(4,4),(0.266507849115541,0.3711671579618),
 .UNSPECIFIED.);
#166=B_SPLINE_CURVE_WITH_KNOTS('',3,(#19526,#19527,#19528,#19529),
 .UNSPECIFIED.,.F.,.F.,(4,4),(0.,0.10465616614119),.UNSPECIFIED.);
#167=B_SPLINE_CURVE_WITH_KNOTS('',3,(#19533,#19534,#19535,#19536,#19537),
 .UNSPECIFIED.,.F.,.F.,(4,1,4),(0.108714349361827,0.212090165734934,0.371157790036135),
 .UNSPECIFIED.);
#168=B_SPLINE_CURVE_WITH_KNOTS('',3,(#19568,#19569,#19570,#19571,#19572,
#19573,#19574,#19575,#19576,#19577,#19578,#19579,#19580,#19581,#19582,#19583,
#19584,#19585,#19586,#19587,#19588,#19589,#19590,#19591,#19592,#19593,#19594,
#19595,#19596,#19597,#19598,#19599,#19600,#19601,#19602,#19603,#19604,#19605,
#19606,#19607),.UNSPECIFIED.,.F.,.F.,(4,3,3,3,3,3,3,3,3,3,3,3,3,4),(-1.53588974175501,
-1.40835317713153,-1.27567770310935,-1.14814578970787,-1.02058030414605,
-0.892869286169751,-0.877651281042794,-0.746384424886348,-0.615231757158301,
-0.484165331624194,-0.353127298796017,-0.22212800113517,-0.0910883230015044,
-9.31751895620802E-11),.UNSPECIFIED.);
#169=B_SPLINE_CURVE_WITH_KNOTS('',3,(#19616,#19617,#19618,#19619,#19620,
#19621,#19622,#19623,#19624,#19625,#19626,#19627),.UNSPECIFIED.,.F.,.F.,
(4,2,2,2,2,4),(-0.121880519721607,-0.111938804861506,-0.0664052555655539,
-0.0333660933498635,0.,0.000427383843404742),.UNSPECIFIED.);
#170=B_SPLINE_CURVE_WITH_KNOTS('',3,(#19640,#19641,#19642,#19643,#19644,
#19645,#19646,#19647,#19648,#19649,#19650,#19651),.UNSPECIFIED.,.F.,.F.,
(4,2,2,2,2,4),(-0.126638904152842,-0.126196387884251,-0.0916490831368336,
-0.0574402570255414,-0.0102944258404192,0.),.UNSPECIFIED.);
#171=B_SPLINE_CURVE_WITH_KNOTS('',3,(#19664,#19665,#19666,#19667,#19668,
#19669,#19670,#19671,#19672,#19673,#19674,#19675,#19676,#19677,#19678,#19679),
 .UNSPECIFIED.,.F.,.F.,(4,3,3,3,3,4),(-0.031520312937802,-0.0312190954677217,
-0.0234361163162939,-0.015620919860276,-0.00780947786580983,0.),
 .UNSPECIFIED.);
#172=B_SPLINE_CURVE_WITH_KNOTS('',3,(#19684,#19685,#19686,#19687,#19688,
#19689,#19690,#19691,#19692,#19693,#19694,#19695,#19696,#19697,#19698,#19699),
 .UNSPECIFIED.,.F.,.F.,(4,3,3,3,3,4),(-0.000301222826657294,0.,0.00778311755804833,
0.0155984529939496,0.023410033901516,0.0312196506454868),.UNSPECIFIED.);
#173=B_SPLINE_CURVE_WITH_KNOTS('',3,(#19801,#19802,#19803,#19804,#19805,
#19806,#19807,#19808,#19809,#19810,#19811,#19812,#19813,#19814,#19815,#19816),
 .UNSPECIFIED.,.F.,.F.,(4,3,3,3,3,4),(-0.0315203129378757,-0.0312190954677947,
-0.023436116316329,-0.0156209198602853,-0.00780947786581242,0.),
 .UNSPECIFIED.);
#174=B_SPLINE_CURVE_WITH_KNOTS('',3,(#19858,#19859,#19860,#19861,#19862,
#19863,#19864,#19865,#19866,#19867,#19868,#19869,#19870,#19871,#19872,#19873),
 .UNSPECIFIED.,.F.,.F.,(4,3,3,3,3,4),(-0.000301222826646376,0.,0.00778311755633199,
0.0155984529901697,0.0234100338956712,0.0312196506375895),.UNSPECIFIED.);
#175=B_SPLINE_CURVE_WITH_KNOTS('',3,(#19938,#19939,#19940,#19941,#19942,
#19943,#19944,#19945,#19946,#19947,#19948,#19949,#19950,#19951,#19952,#19953,
#19954,#19955,#19956,#19957,#19958,#19959),.UNSPECIFIED.,.F.,.F.,(4,2,2,
2,2,2,2,2,2,2,4),(-0.0314877828055528,-0.0313419400201158,-0.0273437887951613,
-0.0234373811477673,-0.0194334324957361,-0.0157274895553696,-0.0156233985867064,
-0.0116185672961964,-0.00781124640913577,-0.00381617041564658,0.),
 .UNSPECIFIED.);
#176=B_SPLINE_CURVE_WITH_KNOTS('',3,(#20029,#20030,#20031,#20032,#20033,
#20034,#20035,#20036,#20037,#20038,#20039,#20040,#20041,#20042,#20043,#20044,
#20045,#20046,#20047,#20048,#20049,#20050),.UNSPECIFIED.,.F.,.F.,(4,2,2,
2,2,2,2,2,2,2,4),(-0.00014583392486972,0.,0.00399819014934491,0.00790463084299194,
0.0119086202305441,0.0156145926334523,0.0157186845498575,0.0197235490245239,
0.0235309078565577,0.0275260073487496,0.0313422253865967),.UNSPECIFIED.);
#177=B_SPLINE_CURVE_WITH_KNOTS('',3,(#20188,#20189,#20190,#20191,#20192,
#20193,#20194,#20195,#20196,#20197,#20198,#20199,#20200,#20201,#20202,#20203,
#20204,#20205,#20206,#20207,#20208,#20209),.UNSPECIFIED.,.F.,.F.,(4,2,2,
2,2,2,2,2,2,2,4),(-0.0314877827964005,-0.0313419400092234,-0.0273437836466247,
-0.0234373811477688,-0.0194334401785241,-0.0157274895553722,-0.0156233985867091,
-0.0116185747653081,-0.00781124640913739,-0.00381616398957783,0.),
 .UNSPECIFIED.);
#178=B_SPLINE_CURVE_WITH_KNOTS('',3,(#20279,#20280,#20281,#20282,#20283,
#20284,#20285,#20286,#20287,#20288,#20289,#20290,#20291,#20292,#20293,#20294,
#20295,#20296,#20297,#20298,#20299,#20300),.UNSPECIFIED.,.F.,.F.,(4,2,2,
2,2,2,2,2,2,2,4),(-0.000145851143784934,0.,0.00399886667673787,0.007896867751824,
0.011901047052215,0.0156171005478737,0.0157120964947336,0.0197172834100546,
0.0235236897918428,0.0275188123932298,0.0313334463352194),.UNSPECIFIED.);
#179=B_SPLINE_CURVE_WITH_KNOTS('',3,(#20461,#20462,#20463,#20464,#20465,
#20466),.UNSPECIFIED.,.F.,.F.,(4,1,1,4),(0.,0.106045082867467,0.212090165734934,
0.371157790036135),.UNSPECIFIED.);
#180=B_SPLINE_CURVE_WITH_KNOTS('',3,(#20476,#20477,#20478,#20479,#20480,
#20481,#20482,#20483,#20484,#20485,#20486,#20487,#20488,#20489,#20490,#20491,
#20492,#20493,#20494,#20495),.UNSPECIFIED.,.F.,.F.,(4,2,2,2,2,2,2,2,2,4),
(0.,0.0160464828454861,0.0290662952982683,0.0314084535419406,0.0327019406931159,
0.0335471096246944,0.034041542474996,0.0345908288641486,0.0357041272540126,
0.0366956048689898),.UNSPECIFIED.);
#181=B_SPLINE_CURVE_WITH_KNOTS('',3,(#20500,#20501,#20502,#20503,#20504,
#20505,#20506,#20507,#20508,#20509,#20510,#20511,#20512,#20513,#20514,#20515,
#20516,#20517,#20518,#20519,#20520,#20521),.UNSPECIFIED.,.F.,.F.,(4,2,2,
2,2,2,2,2,2,2,4),(0.110050297608956,0.110972642432848,0.111441452132821,
0.111683366938536,0.111932422987071,0.112289008512329,0.112465112969751,
0.113527006478567,0.115588639332176,0.126738353769125,0.140942353992558),
 .UNSPECIFIED.);
#182=B_SPLINE_CURVE_WITH_KNOTS('',3,(#20556,#20557,#20558,#20559,#20560,
#20561),.UNSPECIFIED.,.F.,.F.,(4,1,1,4),(8.39277999693788E-16,0.159071639126486,
0.265119398544143,0.3711671579618),.UNSPECIFIED.);
#183=B_SPLINE_CURVE_WITH_KNOTS('',3,(#20635,#20636,#20637,#20638,#20639,
#20640,#20641,#20642,#20643,#20644,#20645,#20646,#20647,#20648,#20649,#20650,
#20651,#20652,#20653,#20654),.UNSPECIFIED.,.F.,.F.,(4,2,2,2,2,2,2,2,2,4),
(0.,0.0160464909215418,0.0290630748200725,0.031403094719159,0.0327013486005693,
0.0335555937595079,0.034086015838492,0.0345976735648822,0.0355235615815274,
0.0362771808673595),.UNSPECIFIED.);
#184=B_SPLINE_CURVE_WITH_KNOTS('',3,(#20658,#20659,#20660,#20661,#20662,
#20663,#20664,#20665,#20666,#20667,#20668,#20669,#20670,#20671,#20672,#20673,
#20674,#20675,#20676,#20677,#20678,#20679),.UNSPECIFIED.,.F.,.F.,(4,2,2,
2,2,2,2,2,2,2,4),(0.108952969663346,0.109928703863034,0.110693465394644,
0.111106407122213,0.11151552323153,0.112087353545963,0.112320186258428,
0.113765800736477,0.116569806170817,0.131692894660669,0.150971860824745),
 .UNSPECIFIED.);
#185=B_SPLINE_CURVE_WITH_KNOTS('',3,(#20932,#20933,#20934,#20935,#20936,
#20937,#20938,#20939,#20940,#20941,#20942,#20943,#20944,#20945,#20946,#20947,
#20948,#20949,#20950,#20951,#20952,#20953,#20954,#20955,#20956,#20957,#20958,
#20959,#20960,#20961,#20962,#20963,#20964,#20965,#20966,#20967,#20968,#20969,
#20970,#20971),.UNSPECIFIED.,.F.,.F.,(4,3,3,3,3,3,3,3,3,3,3,3,3,4),(9.31931255557592E-11,
0.131042735840593,0.262051012367144,0.393052488515332,0.524146754062267,
0.655270214126867,0.78654061063713,0.877651281042812,1.00536343953691,1.13799501509144,
1.26551270526215,1.39299855420544,1.52053994652395,1.53588974175503),
 .UNSPECIFIED.);
#186=B_SPLINE_CURVE_WITH_KNOTS('',3,(#21280,#21281,#21282,#21283,#21284,
#21285,#21286,#21287,#21288,#21289,#21290,#21291,#21292,#21293,#21294,#21295,
#21296,#21297,#21298,#21299,#21300,#21301,#21302,#21303,#21304,#21305,#21306,
#21307,#21308,#21309,#21310,#21311,#21312,#21313,#21314,#21315,#21316,#21317,
#21318,#21319,#21320,#21321,#21322,#21323,#21324,#21325,#21326,#21327,#21328,
#21329,#21330,#21331,#21332,#21333,#21334,#21335,#21336,#21337,#21338,#21339,
#21340,#21341,#21342,#21343,#21344,#21345,#21346,#21347,#21348,#21349,#21350,
#21351,#21352,#21353,#21354,#21355,#21356,#21357,#21358,#21359,#21360,#21361,
#21362,#21363,#21364,#21365,#21366,#21367,#21368,#21369,#21370,#21371,#21372,
#21373,#21374,#21375,#21376,#21377,#21378,#21379,#21380,#21381,#21382,#21383,
#21384,#21385,#21386,#21387,#21388,#21389,#21390,#21391,#21392,#21393,#21394,
#21395,#21396,#21397,#21398,#21399,#21400,#21401,#21402,#21403,#21404,#21405,
#21406,#21407,#21408,#21409,#21410,#21411,#21412,#21413,#21414,#21415,#21416,
#21417,#21418,#21419,#21420,#21421,#21422,#21423,#21424,#21425,#21426,#21427,
#21428,#21429,#21430,#21431,#21432,#21433,#21434,#21435,#21436,#21437,#21438,
#21439,#21440,#21441,#21442,#21443,#21444,#21445,#21446,#21447,#21448,#21449,
#21450,#21451,#21452,#21453,#21454,#21455,#21456,#21457,#21458,#21459,#21460,
#21461,#21462,#21463,#21464,#21465,#21466,#21467,#21468,#21469,#21470,#21471,
#21472,#21473,#21474,#21475,#21476,#21477,#21478,#21479,#21480,#21481,#21482,
#21483,#21484),.UNSPECIFIED.,.F.,.F.,(4,3,3,3,3,3,3,3,3,3,3,3,3,3,3,3,3,
3,3,3,3,3,3,3,3,3,3,3,3,3,3,3,3,3,3,3,3,3,3,3,3,3,3,3,3,3,3,3,3,3,3,3,3,
3,3,3,3,3,3,3,3,3,3,3,3,3,3,3,4),(0.0412288287282469,0.221789122225791,
0.410907246482706,0.603343024613838,0.801527145066835,0.978261619253451,
1.03960375288993,1.2596817878818,1.47422443808081,1.68313496007081,1.8850271371275,
1.91529441048294,2.0481405484971,2.30849723855234,2.57594999491681,2.85837470081147,
3.06509393699643,3.16467146545559,3.42186826497041,3.67360557628572,3.78935999294192,
4.08759764006129,4.42577042019447,4.73225373405452,5.03873704791457,5.11423841261277,
5.36363120855012,5.51057788847094,5.6634255754009,5.87947625880347,6.09204886613398,
6.14258946121498,6.28811410288722,6.60039877091668,6.92129400220457,7.17213628201259,
7.49368372740555,7.53749115785987,7.79712824824582,8.062491693378,8.1621796853462,
8.20053827651463,8.60890650770284,8.97316393887675,9.22663960312775,9.41155674031885,
9.62203633273613,9.73022298935168,9.94830657690068,10.1713291088,10.2482839659554,
10.3485895315483,10.5775019414366,10.8015941313125,11.0209912908511,11.2328360117167,
11.2642391711016,11.2856223227778,11.5198805205852,11.7460867455792,11.9711554379887,
12.1951774128727,12.2226551140073,12.2715587248536,12.4671779997945,12.6564564803085,
12.8422190170054,13.0230929537961,13.1596834902265),.UNSPECIFIED.);
#187=B_SPLINE_CURVE_WITH_KNOTS('',3,(#21486,#21487,#21488,#21489,#21490,
#21491,#21492,#21493,#21494,#21495,#21496,#21497,#21498,#21499,#21500,#21501,
#21502,#21503,#21504,#21505,#21506,#21507,#21508,#21509,#21510,#21511,#21512,
#21513,#21514,#21515,#21516),.UNSPECIFIED.,.F.,.F.,(4,3,3,3,3,3,3,3,3,3,
4),(3.80317853510332E-6,0.00849477139108245,0.0168875892124504,0.020049617484239,
0.0276124959032426,0.0299168105232885,0.0382288927362805,0.0440406975809168,
0.0483208088901014,0.053387373094551,0.0566747277123349),.UNSPECIFIED.);
#188=B_SPLINE_CURVE_WITH_KNOTS('',3,(#21517,#21518,#21519,#21520,#21521,
#21522,#21523,#21524,#21525,#21526,#21527,#21528,#21529,#21530,#21531,#21532,
#21533,#21534,#21535,#21536,#21537,#21538,#21539,#21540,#21541,#21542,#21543,
#21544,#21545,#21546,#21547,#21548,#21549,#21550,#21551,#21552,#21553,#21554,
#21555,#21556,#21557,#21558),.UNSPECIFIED.,.F.,.F.,(4,2,2,2,2,2,2,2,2,2,
2,2,2,2,2,2,2,2,2,2,4),(0.,0.0151722942569832,0.0310250894662037,0.0468778846754243,
0.0622362197741321,0.0739322244790637,0.0892986682078788,0.0937555523841565,
0.109036705765569,0.124834847461721,0.140632989157873,0.156526338525243,
0.172018299163169,0.187510259801096,0.203007866388426,0.218505472975755,
0.234387456517476,0.249679814626145,0.264926907382231,0.279391116722822,
0.280437551918127),.UNSPECIFIED.);
#189=B_SPLINE_CURVE_WITH_KNOTS('',3,(#21837,#21838,#21839,#21840,#21841,
#21842,#21843,#21844,#21845,#21846,#21847,#21848,#21849,#21850,#21851,#21852,
#21853,#21854,#21855,#21856,#21857,#21858,#21859,#21860,#21861,#21862,#21863,
#21864,#21865,#21866,#21867,#21868,#21869,#21870,#21871,#21872,#21873,#21874,
#21875,#21876,#21877,#21878,#21879,#21880,#21881,#21882,#21883,#21884,#21885,
#21886,#21887,#21888,#21889,#21890,#21891),.UNSPECIFIED.,.F.,.F.,(4,1,1,
1,1,1,1,1,1,1,1,1,1,1,1,1,1,1,1,1,1,1,1,1,1,1,1,1,1,1,1,1,1,1,1,1,1,1,1,
1,1,1,1,1,1,1,1,1,1,1,1,1,4),(71.4890715653831,72.4732026174104,73.4573336694377,
74.441464721465,75.4255957734922,76.4097268255195,77.3938578775468,78.3779889295741,
79.3621199816014,80.3462510336287,81.330382085656,82.3145131376833,83.2986441897105,
84.2827752417378,85.2669062937651,86.2510373457924,87.2351683978197,88.219299449847,
89.2034305018743,90.1875615539016,91.1716926059289,92.1558236579561,93.1399547099834,
94.1240857620107,95.108216814038,96.0923478660653,97.0764789180926,98.0606099701199,
99.0447410221472,100.028872074174,101.013003126202,101.997134178229,102.981265230256,
103.965396282284,104.949527334311,105.933658386338,106.917789438365,107.901920490393,
108.88605154242,109.870182594447,110.854313646475,111.838444698502,112.822575750529,
113.806706802556,114.790837854584,115.774968906611,116.759099958638,117.743231010666,
118.727362062693,119.71149311472,120.695624166748,121.679755218775,122.521734338655),
 .UNSPECIFIED.);
#190=B_SPLINE_CURVE_WITH_KNOTS('',3,(#21892,#21893,#21894,#21895,#21896,
#21897,#21898,#21899,#21900,#21901,#21902,#21903,#21904,#21905,#21906,#21907,
#21908,#21909,#21910,#21911,#21912,#21913,#21914,#21915,#21916,#21917,#21918,
#21919,#21920,#21921,#21922,#21923,#21924,#21925,#21926,#21927,#21928,#21929,
#21930,#21931,#21932,#21933,#21934,#21935,#21936,#21937,#21938,#21939,#21940,
#21941,#21942,#21943,#21944,#21945,#21946,#21947,#21948,#21949,#21950,#21951,
#21952,#21953,#21954,#21955,#21956,#21957,#21958,#21959,#21960,#21961),
 .UNSPECIFIED.,.F.,.F.,(4,3,3,3,3,3,3,3,3,3,3,3,3,3,3,3,3,3,3,3,3,3,3,4),
(0.00454862606666727,0.0097813043742714,0.0151929350740396,0.0208778770871651,
0.024840740824827,0.0317493456825585,0.0350226779644142,0.0431312185255888,
0.0514098440357677,0.0598204772507784,0.0655684893831757,0.0747982903716654,
0.0838199769910237,0.0851242701332721,0.0943061234778781,0.103331697515573,
0.106296237941524,0.113383420063562,0.120188854955014,0.126660112220699,
0.131960438957808,0.13709585362951,0.142059920064691,0.147023986499873),
 .UNSPECIFIED.);
#191=B_SPLINE_CURVE_WITH_KNOTS('',3,(#21963,#21964,#21965,#21966,#21967,
#21968,#21969,#21970,#21971,#21972,#21973,#21974,#21975,#21976,#21977,#21978,
#21979,#21980,#21981,#21982,#21983,#21984,#21985,#21986,#21987,#21988,#21989,
#21990,#21991,#21992,#21993,#21994,#21995,#21996,#21997,#21998,#21999,#22000,
#22001,#22002,#22003,#22004,#22005,#22006,#22007,#22008,#22009,#22010,#22011),
 .UNSPECIFIED.,.F.,.F.,(4,1,1,1,1,1,1,1,1,1,1,1,1,1,1,1,1,1,1,1,1,1,1,1,
1,1,1,1,1,1,1,1,1,1,1,1,1,1,1,1,1,1,1,1,1,1,4),(38.6285863087061,39.5728225110057,
40.5569515506878,41.54108059037,42.5252096300521,43.5093386697343,44.4934677094164,
45.4775967490986,46.4617257887807,47.4458548284629,48.429983868145,49.4141129078271,
50.3982419475093,51.3823709871914,52.3665000268736,53.3506290665557,54.3347581062379,
55.31888714592,56.3030161856022,57.2871452252843,58.2712742649664,59.2554033046486,
60.2395323443307,61.2236613840129,62.207790423695,63.1919194633772,64.1760485030593,
65.1601775427415,66.1443065824236,67.1284356221058,68.1125646617879,69.0966937014701,
70.0808227411522,71.0649517808343,72.0490808205165,73.0332098601986,74.0173388998808,
75.0014679395629,75.9855969792451,76.9697260189272,77.9538550586094,78.9379840982915,
79.9221131379737,80.9062421776558,81.890371217338,82.8745002570201,83.6063337785035),
 .UNSPECIFIED.);
#192=B_SPLINE_CURVE_WITH_KNOTS('',3,(#22013,#22014,#22015,#22016,#22017,
#22018,#22019,#22020,#22021,#22022,#22023,#22024),.UNSPECIFIED.,.F.,.F.,
(4,2,2,2,2,4),(-3.33658576709956,-2.84111411479529,-2.17756431515054,-1.48317770395856,
-0.758265368492167,-0.524622525151951),.UNSPECIFIED.);
#193=B_SPLINE_CURVE_WITH_KNOTS('',3,(#22025,#22026,#22027,#22028,#22029,
#22030,#22031,#22032,#22033,#22034,#22035,#22036,#22037,#22038),
 .UNSPECIFIED.,.F.,.F.,(4,2,2,2,2,2,4),(-0.524622525151951,1.33226762955019E-15,
0.449240854504617,0.89362815800914,1.71207377940215,2.56103421468922,2.60440050708431),
 .UNSPECIFIED.);
#194=B_SPLINE_CURVE_WITH_KNOTS('',3,(#22417,#22418,#22419,#22420,#22421,
#22422,#22423,#22424,#22425,#22426,#22427,#22428,#22429,#22430,#22431,#22432),
 .UNSPECIFIED.,.F.,.F.,(4,2,2,2,2,2,2,4),(1.44973500750154E-5,0.000308894159769587,
0.0040394778907865,0.00529153122396304,0.0056083211413137,0.00577885183818179,
0.00588274404008685,0.00596328090548145),.UNSPECIFIED.);
#195=B_SPLINE_CURVE_WITH_KNOTS('',3,(#22434,#22435,#22436,#22437,#22438,
#22439,#22440,#22441,#22442,#22443,#22444,#22445),.UNSPECIFIED.,.F.,.F.,
(4,2,2,2,2,4),(-6.32310609163009,-5.86698254546378,-5.34770511135925,-4.61293714645099,
-3.85838280909712,-3.16264048045977),.UNSPECIFIED.);
#196=B_SPLINE_CURVE_WITH_KNOTS('',3,(#22446,#22447,#22448,#22449,#22450,
#22451,#22452,#22453,#22454,#22455,#22456,#22457,#22458,#22459,#22460,#22461,
#22462,#22463,#22464,#22465,#22466,#22467,#22468,#22469,#22470,#22471,#22472,
#22473,#22474,#22475,#22476,#22477,#22478,#22479,#22480,#22481,#22482,#22483,
#22484,#22485,#22486,#22487,#22488,#22489,#22490,#22491,#22492,#22493,#22494,
#22495,#22496,#22497,#22498,#22499,#22500,#22501,#22502,#22503,#22504,#22505,
#22506,#22507,#22508,#22509,#22510,#22511,#22512,#22513,#22514,#22515,#22516,
#22517,#22518,#22519,#22520,#22521,#22522,#22523,#22524,#22525,#22526,#22527),
 .UNSPECIFIED.,.F.,.F.,(4,3,3,3,3,3,3,3,3,3,3,3,3,3,3,3,3,3,3,3,3,3,3,3,
3,3,3,4),(-3.16264047718316,-3.08914875434871,-2.96237338819809,-2.8985069785749,
-2.77284046736089,-2.64586869253785,-2.51885797567965,-2.39281474429913,
-2.30760309088764,-2.17871636927115,-2.04954899887158,-1.92706454594731,
-1.79267984622219,-1.65829514649707,-1.52604009412243,-1.39730863216455,
-1.2675151064389,-1.1379039488608,-1.00956685799686,-0.959492520541506,
-0.829871226316355,-0.752949420833071,-0.628007892392552,-0.502066796416564,
-0.376053683307309,-0.250757418653661,-0.125378709326831,2.22044604925031E-16),
 .UNSPECIFIED.);
#197=B_SPLINE_CURVE_WITH_KNOTS('',3,(#22833,#22834,#22835,#22836,#22837,
#22838,#22839,#22840,#22841,#22842,#22843,#22844,#22845,#22846,#22847,#22848,
#22849,#22850,#22851,#22852,#22853,#22854,#22855,#22856,#22857,#22858,#22859,
#22860,#22861,#22862,#22863,#22864,#22865,#22866,#22867,#22868,#22869,#22870,
#22871,#22872,#22873,#22874,#22875,#22876,#22877,#22878,#22879,#22880,#22881),
 .UNSPECIFIED.,.F.,.F.,(4,1,1,1,1,1,1,1,1,1,1,1,1,1,1,1,1,1,1,1,1,1,1,1,
1,1,1,1,1,1,1,1,1,1,1,1,1,1,1,1,1,1,1,1,1,1,4),(38.6285863168267,39.572822511006,
40.5569515506881,41.5410805903703,42.5252096300524,43.5093386697345,44.4934677094167,
45.4775967490988,46.461725788781,47.4458548284631,48.4299838681452,49.4141129078274,
50.3982419475095,51.3823709871916,52.3665000268738,53.3506290665559,54.3347581062381,
55.3188871459202,56.3030161856024,57.2871452252845,58.2712742649666,59.2554033046488,
60.2395323443309,61.2236613840131,62.2077904236952,63.1919194633773,64.1760485030595,
65.1601775427416,66.1443065824238,67.1284356221059,68.112564661788,69.0966937014702,
70.0808227411523,71.0649517808345,72.0490808205166,73.0332098601987,74.0173388998809,
75.001467939563,75.9855969792451,76.9697260189273,77.9538550586094,78.9379840982916,
79.9221131379737,80.9062421776559,81.890371217338,82.8745002570201,83.6063335655065),
 .UNSPECIFIED.);
#198=B_SPLINE_CURVE_WITH_KNOTS('',3,(#22883,#22884,#22885,#22886,#22887,
#22888,#22889,#22890,#22891,#22892,#22893,#22894,#22895,#22896,#22897,#22898,
#22899,#22900,#22901,#22902,#22903,#22904,#22905,#22906,#22907,#22908,#22909,
#22910,#22911,#22912,#22913,#22914,#22915,#22916,#22917,#22918,#22919,#22920,
#22921,#22922,#22923,#22924,#22925,#22926,#22927,#22928,#22929,#22930,#22931,
#22932,#22933,#22934,#22935,#22936,#22937,#22938,#22939,#22940,#22941,#22942,
#22943,#22944,#22945,#22946,#22947,#22948,#22949,#22950,#22951,#22952,#22953,
#22954,#22955,#22956,#22957,#22958,#22959,#22960,#22961,#22962,#22963,#22964,
#22965,#22966,#22967,#22968,#22969,#22970),.UNSPECIFIED.,.F.,.F.,(4,3,3,
3,3,3,3,3,3,3,3,3,3,3,3,3,3,3,3,3,3,3,3,3,3,3,3,3,3,4),(-3.33658600359424,
-3.22605947542936,-3.11553294726448,-3.01045731120899,-2.90308188251533,
-2.84111411479529,-2.73863331930997,-2.63447300231061,-2.5281387994222,
-2.42091193547411,-2.31292756133742,-2.23923942147634,-2.17756431515054,
-2.07310664232342,-1.96672259527004,-1.85854212671028,-1.74814494338787,
-1.63683189090119,-1.52483790093356,-1.48317770395856,-1.36834848358747,
-1.33664811812315,-1.22526698835352,-1.1086137075275,-0.991960426701485,
-0.874025786641275,-0.758265368492164,-0.648319927727279,-0.53674262362201,
-0.524622531539792),.UNSPECIFIED.);
#199=B_SPLINE_CURVE_WITH_KNOTS('',3,(#22972,#22973,#22974,#22975,#22976,
#22977,#22978,#22979,#22980,#22981,#22982,#22983,#22984,#22985,#22986,#22987,
#22988,#22989,#22990,#22991,#22992,#22993,#22994,#22995,#22996,#22997,#22998,
#22999,#23000,#23001,#23002,#23003,#23004,#23005,#23006,#23007,#23008,#23009,
#23010,#23011,#23012,#23013,#23014,#23015,#23016,#23017,#23018,#23019,#23020,
#23021,#23022,#23023,#23024,#23025,#23026,#23027,#23028,#23029,#23030,#23031,
#23032,#23033,#23034,#23035,#23036,#23037,#23038,#23039,#23040,#23041,#23042,
#23043,#23044,#23045,#23046,#23047,#23048,#23049,#23050,#23051,#23052,#23053,
#23054,#23055,#23056,#23057,#23058,#23059),.UNSPECIFIED.,.F.,.F.,(4,3,3,
3,3,3,3,3,3,3,3,3,3,3,3,3,3,3,3,3,3,3,3,3,3,3,3,3,3,4),(-0.524622525151951,
-0.40298519959575,-0.281450424942774,-0.158177262963561,-0.0327896004862798,
-5.55111512312578E-16,0.120706418602285,0.241430642920991,0.361267317865586,
0.449240854504615,0.558106444725192,0.67081051651852,0.786573407048536,
0.893628158009139,1.01435758688346,1.13691290432254,1.26178744368503,1.38767737403646,
1.51440413753823,1.55850431796037,1.68304450254717,1.71207377940215,1.8301575052245,
1.94984573566041,2.07096226097101,2.19375426534282,2.31709347012668,2.44058146945554,
2.56103421468922,2.6044005070181),.UNSPECIFIED.);
#200=B_SPLINE_CURVE_WITH_KNOTS('',3,(#23061,#23062,#23063,#23064,#23065,
#23066,#23067,#23068,#23069,#23070,#23071,#23072,#23073,#23074,#23075,#23076,
#23077,#23078,#23079,#23080,#23081,#23082,#23083,#23084,#23085,#23086,#23087,
#23088,#23089,#23090,#23091,#23092,#23093,#23094,#23095,#23096,#23097,#23098,
#23099,#23100,#23101,#23102,#23103,#23104,#23105,#23106,#23107,#23108,#23109,
#23110,#23111,#23112,#23113,#23114,#23115),.UNSPECIFIED.,.F.,.F.,(4,1,1,
1,1,1,1,1,1,1,1,1,1,1,1,1,1,1,1,1,1,1,1,1,1,1,1,1,1,1,1,1,1,1,1,1,1,1,1,
1,1,1,1,1,1,1,1,1,1,1,1,1,4),(71.4890715653831,72.4732026174104,73.4573336694377,
74.4414647214649,75.4255957734922,76.4097268255195,77.3938578775468,78.3779889295741,
79.3621199816014,80.3462510336286,81.3303820856559,82.3145131376832,83.2986441897105,
84.2827752417378,85.266906293765,86.2510373457923,87.2351683978196,88.2192994498469,
89.2034305018742,90.1875615539014,91.1716926059287,92.155823657956,93.1399547099833,
94.1240857620106,95.1082168140379,96.0923478660652,97.0764789180924,98.0606099701197,
99.044741022147,100.028872074174,101.013003126202,101.997134178229,102.981265230256,
103.965396282283,104.949527334311,105.933658386338,106.917789438365,107.901920490393,
108.88605154242,109.870182594447,110.854313646474,111.838444698502,112.822575750529,
113.806706802556,114.790837854584,115.774968906611,116.759099958638,117.743231010665,
118.727362062693,119.71149311472,120.695624166747,121.679755218774,122.521734176477),
 .UNSPECIFIED.);
#201=B_SPLINE_CURVE_WITH_KNOTS('',3,(#23117,#23118,#23119,#23120,#23121,
#23122,#23123,#23124),.UNSPECIFIED.,.F.,.F.,(4,1,1,1,1,4),(0.00454875662819086,
0.0248407408244626,0.0452046151036898,0.0859323636621443,0.116478175080985,
0.147010117920896),.UNSPECIFIED.);
#202=B_SPLINE_CURVE_WITH_KNOTS('',3,(#23125,#23126,#23127,#23128,#23129,
#23130,#23131,#23132,#23133,#23134,#23135,#23136,#23137,#23138,#23139,#23140,
#23141,#23142,#23143,#23144,#23145,#23146,#23147,#23148,#23149,#23150,#23151,
#23152,#23153,#23154,#23155),.UNSPECIFIED.,.F.,.F.,(4,3,3,3,3,3,3,3,3,3,
4),(0.,0.00849249692220259,0.0168892121186266,0.0200496174832653,0.0276350915004354,
0.029916810509521,0.0382288926446508,0.0440406975546362,0.0483208090448931,
0.0533873735052337,0.0566747284290745),.UNSPECIFIED.);
#203=B_SPLINE_CURVE_WITH_KNOTS('',3,(#23512,#23513,#23514,#23515,#23516,
#23517,#23518,#23519,#23520,#23521,#23522,#23523,#23524,#23525,#23526,#23527,
#23528,#23529,#23530,#23531,#23532,#23533,#23534,#23535,#23536,#23537,#23538,
#23539,#23540,#23541,#23542,#23543,#23544,#23545,#23546,#23547,#23548,#23549,
#23550,#23551,#23552,#23553,#23554,#23555,#23556,#23557,#23558,#23559,#23560,
#23561,#23562,#23563,#23564,#23565,#23566,#23567,#23568,#23569,#23570,#23571,
#23572,#23573,#23574,#23575,#23576,#23577,#23578,#23579,#23580,#23581,#23582,
#23583,#23584,#23585,#23586,#23587,#23588,#23589,#23590,#23591,#23592,#23593,
#23594,#23595,#23596,#23597,#23598,#23599,#23600,#23601,#23602,#23603,#23604,
#23605,#23606,#23607,#23608,#23609,#23610,#23611,#23612,#23613,#23614,#23615,
#23616,#23617,#23618,#23619,#23620,#23621,#23622,#23623,#23624,#23625,#23626,
#23627,#23628,#23629,#23630,#23631,#23632,#23633,#23634,#23635,#23636,#23637,
#23638,#23639,#23640,#23641,#23642,#23643,#23644,#23645,#23646,#23647,#23648,
#23649,#23650,#23651,#23652,#23653,#23654,#23655,#23656,#23657,#23658,#23659,
#23660,#23661,#23662,#23663,#23664,#23665,#23666,#23667,#23668,#23669,#23670,
#23671,#23672,#23673,#23674,#23675,#23676,#23677,#23678,#23679,#23680,#23681,
#23682,#23683,#23684,#23685,#23686,#23687,#23688,#23689,#23690,#23691,#23692,
#23693,#23694,#23695,#23696,#23697,#23698,#23699,#23700,#23701,#23702,#23703,
#23704,#23705,#23706,#23707,#23708,#23709,#23710,#23711,#23712,#23713,#23714,
#23715,#23716,#23717,#23718,#23719,#23720,#23721,#23722,#23723,#23724,#23725,
#23726,#23727,#23728,#23729,#23730,#23731,#23732,#23733,#23734,#23735,#23736,
#23737,#23738,#23739,#23740,#23741,#23742,#23743,#23744,#23745,#23746,#23747,
#23748,#23749,#23750,#23751,#23752,#23753,#23754,#23755,#23756,#23757,#23758,
#23759,#23760,#23761,#23762,#23763,#23764,#23765,#23766,#23767,#23768,#23769,
#23770,#23771,#23772,#23773,#23774,#23775,#23776,#23777,#23778,#23779,#23780,
#23781,#23782,#23783,#23784,#23785,#23786,#23787,#23788,#23789,#23790,#23791,
#23792,#23793,#23794,#23795,#23796,#23797,#23798,#23799,#23800,#23801,#23802,
#23803,#23804,#23805,#23806,#23807,#23808,#23809,#23810,#23811,#23812,#23813,
#23814,#23815,#23816,#23817,#23818,#23819,#23820,#23821),.UNSPECIFIED.,
 .F.,.F.,(4,3,3,3,3,3,3,3,3,3,3,3,3,3,3,3,3,3,3,3,3,3,3,3,3,3,3,3,3,3,3,
3,3,3,3,3,3,3,3,3,3,3,3,3,3,3,3,3,3,3,3,3,3,3,3,3,3,3,3,3,3,3,3,3,3,3,3,
3,3,3,3,3,3,3,3,3,3,3,3,3,3,3,3,3,3,3,3,3,3,3,3,3,3,3,3,3,3,3,3,3,3,3,3,
4),(0.0412288809174448,0.255336004128647,0.469187354302896,0.694437382737418,
0.746685937510845,0.967509340561917,0.978212371585419,1.03939871383864,
1.23524804167897,1.27691990041605,1.51444108699346,1.71489535037727,1.83280377750746,
1.91534961376108,2.00577741397102,2.04826367227011,2.27425929775981,2.29744677581058,
2.53622411477568,2.56191842168732,2.7735896291954,2.83023125741359,2.85221544749441,
3.03321390682216,3.06506780018559,3.09204495714788,3.26291806889366,3.37985208710422,
3.61148472053238,3.67043529448783,3.78939987040998,3.8956952363813,4.06111987333268,
4.08762934044846,4.27712358884999,4.40678032400433,4.7065112688478,4.90848206105861,
5.03862983293559,5.05265279478816,5.11408463948668,5.43495988602522,5.47606726813505,
5.52301928816514,5.66338002695415,5.88140909242613,5.92340542575312,6.108941770858,
6.14277187487768,6.28834991665634,6.3440234246751,6.52433368156382,6.70625619737873,
6.76200882174979,6.97981700015605,7.16714257131264,7.23273033026613,7.4759188560077,
7.5351488553815,7.53742779472412,7.64931050880888,7.88515646728426,7.98635664678989,
8.16228438603862,8.20058318047703,8.4321995447053,8.63078967690261,8.77240855303368,
8.87080475509852,9.09128916344029,9.22656007349451,9.41134273660477,9.52607881231599,
9.6085442428473,9.85001397937764,9.89182238097967,10.0362469946963,10.1724837576764,
10.3629843458928,10.4623501966441,10.6466967106672,10.8269799920935,10.9344861105422,
11.1241295988283,11.1985897816415,11.2641317631133,11.2853670214593,11.5062459794987,
11.7244367922284,11.7439833898647,11.9295870809189,11.9756137314473,12.1986767775481,
12.222868980479,12.3660770503737,12.5150063875628,12.6986287534162,12.8101194221871,
12.969554254921,13.0646210800732,13.1121544926493,13.1359211989373,13.1478045520813,
13.1596879052253),.UNSPECIFIED.);
#204=B_SPLINE_CURVE_WITH_KNOTS('',3,(#23822,#23823,#23824,#23825,#23826,
#23827,#23828,#23829,#23830,#23831,#23832,#23833,#23834,#23835,#23836,#23837,
#23838,#23839,#23840,#23841,#23842,#23843,#23844,#23845,#23846,#23847,#23848,
#23849,#23850,#23851,#23852),.UNSPECIFIED.,.F.,.F.,(4,3,3,3,3,3,3,3,3,3,
4),(9.54904796711932E-6,0.000308894168186242,0.00184010390341906,0.0037437438839363,
0.0040394780403736,0.00477223025765887,0.00529153143436818,0.0056083213415191,
0.00577885204733888,0.00588274427073256,0.0059632811481824),
 .UNSPECIFIED.);
#205=B_SPLINE_CURVE_WITH_KNOTS('',3,(#23854,#23855,#23856,#23857,#23858,
#23859,#23860,#23861,#23862,#23863,#23864,#23865),.UNSPECIFIED.,.F.,.F.,
(4,2,2,2,2,4),(-6.32310609163009,-5.86698254546378,-5.34770511135925,-4.61293714645098,
-3.85838280909711,-3.16264048045977),.UNSPECIFIED.);
#206=B_SPLINE_CURVE_WITH_KNOTS('',3,(#23866,#23867,#23868,#23869,#23870,
#23871,#23872,#23873,#23874,#23875,#23876,#23877,#23878,#23879,#23880,#23881,
#23882,#23883,#23884,#23885,#23886,#23887,#23888,#23889,#23890,#23891,#23892,
#23893,#23894,#23895,#23896,#23897,#23898,#23899,#23900,#23901,#23902,#23903,
#23904,#23905,#23906,#23907,#23908,#23909,#23910,#23911,#23912,#23913,#23914,
#23915,#23916,#23917,#23918,#23919,#23920,#23921,#23922,#23923,#23924,#23925,
#23926,#23927,#23928,#23929,#23930,#23931,#23932,#23933,#23934,#23935,#23936,
#23937,#23938,#23939,#23940,#23941,#23942,#23943,#23944,#23945,#23946,#23947,
#23948,#23949,#23950),.UNSPECIFIED.,.F.,.F.,(4,3,3,3,3,3,3,3,3,3,3,3,3,
3,3,3,3,3,3,3,3,3,3,3,3,3,3,3,4),(-3.16264046994983,-3.08914875434872,-2.96202862009855,
-2.89850469959275,-2.77200562717487,-2.65264488848641,-2.52524461887924,
-2.39876801569602,-2.30760309088765,-2.17875694633235,-2.04958339673065,
-1.92706178034683,-1.79788966876892,-1.66196488144567,-1.53349664652545,
-1.52604009412243,-1.39743073588067,-1.26776965804926,-1.13829898720914,
-1.01011281617808,-0.959481302904771,-0.830020341174354,-0.752949420833073,
-0.628174831283254,-0.502406682573838,-0.376584644673174,-0.251510922084939,
-0.12575546104247,0.),.UNSPECIFIED.);
#207=B_SPLINE_CURVE_WITH_KNOTS('',3,(#24093,#24094,#24095,#24096,#24097,
#24098,#24099,#24100,#24101,#24102,#24103,#24104,#24105,#24106,#24107,#24108,
#24109,#24110,#24111,#24112,#24113,#24114,#24115,#24116,#24117,#24118,#24119,
#24120),.UNSPECIFIED.,.F.,.F.,(4,3,3,3,3,3,3,3,3,4),(0.,0.456519336804935,
0.976247361871037,1.71165290465597,2.46686198905274,3.23676352882868,4.01898736043049,
4.801228540377,5.57499004518528,6.32859282043213),.UNSPECIFIED.);
#208=B_SPLINE_CURVE_WITH_KNOTS('',3,(#24134,#24135,#24136,#24137,#24138,
#24139,#24140,#24141,#24142,#24143,#24144,#24145,#24146,#24147,#24148,#24149,
#24150,#24151,#24152,#24153,#24154,#24155),.UNSPECIFIED.,.F.,.F.,(4,2,2,
2,2,2,2,2,2,2,4),(-2.60440050708431,-2.56103421468922,-1.71207377940215,
-0.89362815800914,-0.449240854504616,4.44089209850063E-16,0.758265368492167,
1.48317770395856,2.17756431515054,2.84111411479529,3.33658600359424),
 .UNSPECIFIED.);
#209=B_SPLINE_CURVE_WITH_KNOTS('',3,(#24304,#24305,#24306,#24307,#24308,
#24309,#24310,#24311,#24312,#24313,#24314,#24315,#24316,#24317,#24318,#24319,
#24320,#24321,#24322,#24323,#24324,#24325,#24326,#24327,#24328,#24329,#24330,
#24331),.UNSPECIFIED.,.F.,.F.,(4,3,3,3,3,3,3,3,3,4),(-6.32859282042855,
-5.57499004518213,-4.80122854037429,-4.01898736042822,-3.23676352882685,
-2.46686198905135,-1.711652904655,-0.976247361870486,-0.456519336804677,
0.),.UNSPECIFIED.);
#210=B_SPLINE_CURVE_WITH_KNOTS('',3,(#24335,#24336,#24337,#24338,#24339,
#24340,#24341,#24342,#24343,#24344,#24345,#24346,#24347,#24348,#24349,#24350,
#24351,#24352,#24353,#24354,#24355,#24356),.UNSPECIFIED.,.F.,.F.,(4,2,2,
2,2,2,2,2,2,2,4),(-2.60440050708431,-2.56103421468922,-1.71207377940215,
-0.89362815800914,-0.449240854504616,4.44089209850063E-16,0.758265368492167,
1.48317770395856,2.17756431515054,2.84111411479529,3.33658600359424),
 .UNSPECIFIED.);
#211=B_SPLINE_CURVE_WITH_KNOTS('',3,(#24722,#24723,#24724,#24725,#24726,
#24727,#24728,#24729,#24730,#24731,#24732,#24733,#24734,#24735,#24736,#24737,
#24738,#24739,#24740,#24741,#24742,#24743,#24744,#24745,#24746,#24747,#24748,
#24749,#24750,#24751,#24752,#24753,#24754,#24755,#24756,#24757,#24758,#24759,
#24760,#24761,#24762,#24763),.UNSPECIFIED.,.F.,.F.,(4,2,2,2,2,2,2,2,2,2,
2,2,2,2,2,2,2,2,2,2,4),(0.,0.0151726455788584,0.0310252651269492,0.04687788467504,
0.0622361066463819,0.0739322244786084,0.0892979216519021,0.0937555523832803,
0.109036013651428,0.124834501403941,0.140632989156455,0.156526338524812,
0.172018299161974,0.187510259799136,0.203007866387068,0.218505472975,0.234387456515599,
0.249682437495948,0.264926311409363,0.27939111677063,0.280437551969199),
 .UNSPECIFIED.);
#212=PLANE('',#10000);
#213=PLANE('',#10016);
#214=PLANE('',#10032);
#215=PLANE('',#10048);
#216=PLANE('',#10051);
#217=PLANE('',#10069);
#218=PLANE('',#10072);
#219=PLANE('',#10090);
#220=PLANE('',#10093);
#221=PLANE('',#10119);
#222=PLANE('',#10122);
#223=PLANE('',#10147);
#224=PLANE('',#10205);
#225=PLANE('',#10213);
#226=PLANE('',#10218);
#227=PLANE('',#10219);
#228=PLANE('',#10227);
#229=PLANE('',#10246);
#230=PLANE('',#10247);
#231=PLANE('',#10248);
#232=PLANE('',#10249);
#233=PLANE('',#10250);
#234=PLANE('',#10251);
#235=PLANE('',#10252);
#236=PLANE('',#10253);
#237=PLANE('',#10254);
#238=PLANE('',#10255);
#239=PLANE('',#10267);
#240=PLANE('',#10268);
#241=PLANE('',#10269);
#242=PLANE('',#10271);
#243=PLANE('',#10277);
#244=PLANE('',#10278);
#245=PLANE('',#10282);
#246=PLANE('',#10283);
#247=PLANE('',#10284);
#248=PLANE('',#10285);
#249=PLANE('',#10303);
#250=PLANE('',#10306);
#251=PLANE('',#10324);
#252=PLANE('',#10327);
#253=PLANE('',#10353);
#254=PLANE('',#10356);
#255=PLANE('',#10381);
#256=PLANE('',#10434);
#257=PLANE('',#10442);
#258=PLANE('',#10447);
#259=PLANE('',#10448);
#260=PLANE('',#10456);
#261=PLANE('',#10475);
#262=PLANE('',#10476);
#263=PLANE('',#10477);
#264=PLANE('',#10478);
#265=PLANE('',#10479);
#266=PLANE('',#10480);
#267=PLANE('',#10481);
#268=PLANE('',#10482);
#269=PLANE('',#10483);
#270=PLANE('',#10484);
#271=PLANE('',#10485);
#272=PLANE('',#10491);
#273=PLANE('',#10497);
#274=PLANE('',#10501);
#275=PLANE('',#10519);
#276=PLANE('',#10522);
#277=PLANE('',#10540);
#278=PLANE('',#10543);
#279=PLANE('',#10569);
#280=PLANE('',#10572);
#281=PLANE('',#10597);
#282=PLANE('',#10654);
#283=PLANE('',#10662);
#284=PLANE('',#10667);
#285=PLANE('',#10668);
#286=PLANE('',#10676);
#287=PLANE('',#10695);
#288=PLANE('',#10696);
#289=PLANE('',#10697);
#290=PLANE('',#10698);
#291=PLANE('',#10699);
#292=PLANE('',#10700);
#293=PLANE('',#10701);
#294=PLANE('',#10702);
#295=PLANE('',#10703);
#296=PLANE('',#10711);
#297=PLANE('',#10712);
#298=PLANE('',#10713);
#299=PLANE('',#10715);
#300=PLANE('',#10716);
#301=PLANE('',#10720);
#302=PLANE('',#10721);
#303=PLANE('',#10722);
#304=PLANE('',#10723);
#305=PLANE('',#10741);
#306=PLANE('',#10744);
#307=PLANE('',#10762);
#308=PLANE('',#10765);
#309=PLANE('',#10791);
#310=PLANE('',#10794);
#311=PLANE('',#10819);
#312=PLANE('',#10871);
#313=PLANE('',#10879);
#314=PLANE('',#10884);
#315=PLANE('',#10885);
#316=PLANE('',#10893);
#317=PLANE('',#10912);
#318=PLANE('',#10913);
#319=PLANE('',#10914);
#320=PLANE('',#10915);
#321=PLANE('',#10916);
#322=PLANE('',#10917);
#323=PLANE('',#10918);
#324=PLANE('',#10919);
#325=PLANE('',#10920);
#326=PLANE('',#10921);
#327=PLANE('',#10922);
#328=PLANE('',#10928);
#329=PLANE('',#10942);
#330=PLANE('',#10957);
#331=PLANE('',#10961);
#332=PLANE('',#10969);
#333=PLANE('',#10979);
#334=PLANE('',#10986);
#335=PLANE('',#10990);
#336=PLANE('',#10994);
#337=PLANE('',#11005);
#338=PLANE('',#11009);
#339=PLANE('',#11010);
#340=PLANE('',#11011);
#341=PLANE('',#11014);
#342=PLANE('',#11017);
#343=PLANE('',#11018);
#344=PLANE('',#11024);
#345=PLANE('',#11028);
#346=PLANE('',#11032);
#347=PLANE('',#11033);
#348=PLANE('',#11034);
#349=PLANE('',#11038);
#350=PLANE('',#11047);
#351=PLANE('',#11064);
#352=PLANE('',#11065);
#353=PLANE('',#11068);
#354=PLANE('',#11071);
#355=PLANE('',#11076);
#356=PLANE('',#11079);
#357=PLANE('',#11080);
#358=PLANE('',#11085);
#359=PLANE('',#11098);
#360=PLANE('',#11101);
#361=PLANE('',#11119);
#362=PLANE('',#11120);
#363=PLANE('',#11123);
#364=PLANE('',#11124);
#365=PLANE('',#11127);
#366=PLANE('',#11131);
#367=PLANE('',#11133);
#368=PLANE('',#11134);
#369=PLANE('',#11136);
#370=PLANE('',#11147);
#371=LINE('',#14216,#1035);
#372=LINE('',#14217,#1036);
#373=LINE('',#14250,#1037);
#374=LINE('',#14253,#1038);
#375=LINE('',#14256,#1039);
#376=LINE('',#14259,#1040);
#377=LINE('',#14262,#1041);
#378=LINE('',#14263,#1042);
#379=LINE('',#14266,#1043);
#380=LINE('',#14305,#1044);
#381=LINE('',#14306,#1045);
#382=LINE('',#14339,#1046);
#383=LINE('',#14342,#1047);
#384=LINE('',#14345,#1048);
#385=LINE('',#14348,#1049);
#386=LINE('',#14351,#1050);
#387=LINE('',#14352,#1051);
#388=LINE('',#14355,#1052);
#389=LINE('',#14394,#1053);
#390=LINE('',#14395,#1054);
#391=LINE('',#14428,#1055);
#392=LINE('',#14431,#1056);
#393=LINE('',#14434,#1057);
#394=LINE('',#14437,#1058);
#395=LINE('',#14440,#1059);
#396=LINE('',#14441,#1060);
#397=LINE('',#14444,#1061);
#398=LINE('',#14483,#1062);
#399=LINE('',#14484,#1063);
#400=LINE('',#14517,#1064);
#401=LINE('',#14520,#1065);
#402=LINE('',#14523,#1066);
#403=LINE('',#14526,#1067);
#404=LINE('',#14529,#1068);
#405=LINE('',#14530,#1069);
#406=LINE('',#14533,#1070);
#407=LINE('',#14537,#1071);
#408=LINE('',#14538,#1072);
#409=LINE('',#14542,#1073);
#410=LINE('',#14546,#1074);
#411=LINE('',#14589,#1075);
#412=LINE('',#14592,#1076);
#413=LINE('',#14624,#1077);
#414=LINE('',#14625,#1078);
#415=LINE('',#14660,#1079);
#416=LINE('',#14661,#1080);
#417=LINE('',#14664,#1081);
#418=LINE('',#14666,#1082);
#419=LINE('',#14667,#1083);
#420=LINE('',#14670,#1084);
#421=LINE('',#14674,#1085);
#422=LINE('',#14675,#1086);
#423=LINE('',#14679,#1087);
#424=LINE('',#14683,#1088);
#425=LINE('',#14734,#1089);
#426=LINE('',#14735,#1090);
#427=LINE('',#14762,#1091);
#428=LINE('',#14765,#1092);
#429=LINE('',#14797,#1093);
#430=LINE('',#14798,#1094);
#431=LINE('',#14801,#1095);
#432=LINE('',#14803,#1096);
#433=LINE('',#14804,#1097);
#434=LINE('',#14807,#1098);
#435=LINE('',#14811,#1099);
#436=LINE('',#14812,#1100);
#437=LINE('',#14816,#1101);
#438=LINE('',#14820,#1102);
#439=LINE('',#14936,#1103);
#440=LINE('',#14939,#1104);
#441=LINE('',#14998,#1105);
#442=LINE('',#15027,#1106);
#443=LINE('',#15030,#1107);
#444=LINE('',#15035,#1108);
#445=LINE('',#15037,#1109);
#446=LINE('',#15039,#1110);
#447=LINE('',#15043,#1111);
#448=LINE('',#15045,#1112);
#449=LINE('',#15047,#1113);
#450=LINE('',#15051,#1114);
#451=LINE('',#15053,#1115);
#452=LINE('',#15055,#1116);
#453=LINE('',#15056,#1117);
#454=LINE('',#15058,#1118);
#455=LINE('',#15059,#1119);
#456=LINE('',#15061,#1120);
#457=LINE('',#15066,#1121);
#458=LINE('',#15070,#1122);
#459=LINE('',#15185,#1123);
#460=LINE('',#15188,#1124);
#461=LINE('',#15271,#1125);
#462=LINE('',#15273,#1126);
#463=LINE('',#15274,#1127);
#464=LINE('',#15276,#1128);
#465=LINE('',#15393,#1129);
#466=LINE('',#15395,#1130);
#467=LINE('',#15421,#1131);
#468=LINE('',#15477,#1132);
#469=LINE('',#15478,#1133);
#470=LINE('',#15484,#1134);
#471=LINE('',#15488,#1135);
#472=LINE('',#15576,#1136);
#473=LINE('',#15577,#1137);
#474=LINE('',#15601,#1138);
#475=LINE('',#15603,#1139);
#476=LINE('',#15604,#1140);
#477=LINE('',#15606,#1141);
#478=LINE('',#15611,#1142);
#479=LINE('',#15612,#1143);
#480=LINE('',#15655,#1144);
#481=LINE('',#15656,#1145);
#482=LINE('',#15658,#1146);
#483=LINE('',#15659,#1147);
#484=LINE('',#15689,#1148);
#485=LINE('',#15691,#1149);
#486=LINE('',#15694,#1150);
#487=LINE('',#15695,#1151);
#488=LINE('',#15700,#1152);
#489=LINE('',#15701,#1153);
#490=LINE('',#15776,#1154);
#491=LINE('',#15808,#1155);
#492=LINE('',#15811,#1156);
#493=LINE('',#15814,#1157);
#494=LINE('',#15817,#1158);
#495=LINE('',#15820,#1159);
#496=LINE('',#15823,#1160);
#497=LINE('',#15826,#1161);
#498=LINE('',#15829,#1162);
#499=LINE('',#15830,#1163);
#500=LINE('',#15833,#1164);
#501=LINE('',#15902,#1165);
#502=LINE('',#15905,#1166);
#503=LINE('',#15908,#1167);
#504=LINE('',#15979,#1168);
#505=LINE('',#15980,#1169);
#506=LINE('',#16102,#1170);
#507=LINE('',#16104,#1171);
#508=LINE('',#16105,#1172);
#509=LINE('',#16107,#1173);
#510=LINE('',#16108,#1174);
#511=LINE('',#16110,#1175);
#512=LINE('',#16112,#1176);
#513=LINE('',#16114,#1177);
#514=LINE('',#16115,#1178);
#515=LINE('',#16120,#1179);
#516=LINE('',#16124,#1180);
#517=LINE('',#16126,#1181);
#518=LINE('',#16128,#1182);
#519=LINE('',#16132,#1183);
#520=LINE('',#16136,#1184);
#521=LINE('',#16140,#1185);
#522=LINE('',#16144,#1186);
#523=LINE('',#16204,#1187);
#524=LINE('',#16206,#1188);
#525=LINE('',#16223,#1189);
#526=LINE('',#16240,#1190);
#527=LINE('',#16244,#1191);
#528=LINE('',#16245,#1192);
#529=LINE('',#16248,#1193);
#530=LINE('',#16249,#1194);
#531=LINE('',#16252,#1195);
#532=LINE('',#16254,#1196);
#533=LINE('',#16260,#1197);
#534=LINE('',#16264,#1198);
#535=LINE('',#16268,#1199);
#536=LINE('',#16270,#1200);
#537=LINE('',#16272,#1201);
#538=LINE('',#16276,#1202);
#539=LINE('',#16278,#1203);
#540=LINE('',#16280,#1204);
#541=LINE('',#16284,#1205);
#542=LINE('',#16285,#1206);
#543=LINE('',#16288,#1207);
#544=LINE('',#16289,#1208);
#545=LINE('',#16291,#1209);
#546=LINE('',#16294,#1210);
#547=LINE('',#16338,#1211);
#548=LINE('',#16354,#1212);
#549=LINE('',#16355,#1213);
#550=LINE('',#16359,#1214);
#551=LINE('',#16361,#1215);
#552=LINE('',#16363,#1216);
#553=LINE('',#16365,#1217);
#554=LINE('',#16380,#1218);
#555=LINE('',#16381,#1219);
#556=LINE('',#16384,#1220);
#557=LINE('',#16385,#1221);
#558=LINE('',#16389,#1222);
#559=LINE('',#16393,#1223);
#560=LINE('',#16436,#1224);
#561=LINE('',#16439,#1225);
#562=LINE('',#16471,#1226);
#563=LINE('',#16472,#1227);
#564=LINE('',#16507,#1228);
#565=LINE('',#16508,#1229);
#566=LINE('',#16511,#1230);
#567=LINE('',#16513,#1231);
#568=LINE('',#16514,#1232);
#569=LINE('',#16517,#1233);
#570=LINE('',#16521,#1234);
#571=LINE('',#16522,#1235);
#572=LINE('',#16526,#1236);
#573=LINE('',#16530,#1237);
#574=LINE('',#16581,#1238);
#575=LINE('',#16582,#1239);
#576=LINE('',#16609,#1240);
#577=LINE('',#16612,#1241);
#578=LINE('',#16644,#1242);
#579=LINE('',#16645,#1243);
#580=LINE('',#16648,#1244);
#581=LINE('',#16650,#1245);
#582=LINE('',#16651,#1246);
#583=LINE('',#16654,#1247);
#584=LINE('',#16658,#1248);
#585=LINE('',#16659,#1249);
#586=LINE('',#16663,#1250);
#587=LINE('',#16667,#1251);
#588=LINE('',#16783,#1252);
#589=LINE('',#16786,#1253);
#590=LINE('',#16845,#1254);
#591=LINE('',#16874,#1255);
#592=LINE('',#16877,#1256);
#593=LINE('',#16882,#1257);
#594=LINE('',#16884,#1258);
#595=LINE('',#16886,#1259);
#596=LINE('',#16890,#1260);
#597=LINE('',#16892,#1261);
#598=LINE('',#16894,#1262);
#599=LINE('',#16898,#1263);
#600=LINE('',#16900,#1264);
#601=LINE('',#16902,#1265);
#602=LINE('',#16903,#1266);
#603=LINE('',#16905,#1267);
#604=LINE('',#16906,#1268);
#605=LINE('',#16908,#1269);
#606=LINE('',#16913,#1270);
#607=LINE('',#16917,#1271);
#608=LINE('',#17032,#1272);
#609=LINE('',#17035,#1273);
#610=LINE('',#17118,#1274);
#611=LINE('',#17120,#1275);
#612=LINE('',#17121,#1276);
#613=LINE('',#17123,#1277);
#614=LINE('',#17226,#1278);
#615=LINE('',#17228,#1279);
#616=LINE('',#17252,#1280);
#617=LINE('',#17294,#1281);
#618=LINE('',#17299,#1282);
#619=LINE('',#17384,#1283);
#620=LINE('',#17385,#1284);
#621=LINE('',#17409,#1285);
#622=LINE('',#17411,#1286);
#623=LINE('',#17412,#1287);
#624=LINE('',#17414,#1288);
#625=LINE('',#17419,#1289);
#626=LINE('',#17420,#1290);
#627=LINE('',#17449,#1291);
#628=LINE('',#17450,#1292);
#629=LINE('',#17452,#1293);
#630=LINE('',#17453,#1294);
#631=LINE('',#17481,#1295);
#632=LINE('',#17483,#1296);
#633=LINE('',#17486,#1297);
#634=LINE('',#17487,#1298);
#635=LINE('',#17492,#1299);
#636=LINE('',#17493,#1300);
#637=LINE('',#17554,#1301);
#638=LINE('',#17587,#1302);
#639=LINE('',#17590,#1303);
#640=LINE('',#17593,#1304);
#641=LINE('',#17596,#1305);
#642=LINE('',#17599,#1306);
#643=LINE('',#17603,#1307);
#644=LINE('',#17604,#1308);
#645=LINE('',#17607,#1309);
#646=LINE('',#17676,#1310);
#647=LINE('',#17679,#1311);
#648=LINE('',#17710,#1312);
#649=LINE('',#17832,#1313);
#650=LINE('',#17834,#1314);
#651=LINE('',#17835,#1315);
#652=LINE('',#17837,#1316);
#653=LINE('',#17838,#1317);
#654=LINE('',#17840,#1318);
#655=LINE('',#17842,#1319);
#656=LINE('',#17844,#1320);
#657=LINE('',#17845,#1321);
#658=LINE('',#17850,#1322);
#659=LINE('',#17854,#1323);
#660=LINE('',#17856,#1324);
#661=LINE('',#17858,#1325);
#662=LINE('',#17861,#1326);
#663=LINE('',#17862,#1327);
#664=LINE('',#17865,#1328);
#665=LINE('',#17867,#1329);
#666=LINE('',#17871,#1330);
#667=LINE('',#17873,#1331);
#668=LINE('',#17875,#1332);
#669=LINE('',#17879,#1333);
#670=LINE('',#17881,#1334);
#671=LINE('',#17883,#1335);
#672=LINE('',#17887,#1336);
#673=LINE('',#17891,#1337);
#674=LINE('',#17894,#1338);
#675=LINE('',#17900,#1339);
#676=LINE('',#17904,#1340);
#677=LINE('',#17909,#1341);
#678=LINE('',#17910,#1342);
#679=LINE('',#17911,#1343);
#680=LINE('',#17915,#1344);
#681=LINE('',#17920,#1345);
#682=LINE('',#17921,#1346);
#683=LINE('',#17925,#1347);
#684=LINE('',#17929,#1348);
#685=LINE('',#17972,#1349);
#686=LINE('',#17975,#1350);
#687=LINE('',#18007,#1351);
#688=LINE('',#18008,#1352);
#689=LINE('',#18043,#1353);
#690=LINE('',#18044,#1354);
#691=LINE('',#18047,#1355);
#692=LINE('',#18049,#1356);
#693=LINE('',#18050,#1357);
#694=LINE('',#18053,#1358);
#695=LINE('',#18057,#1359);
#696=LINE('',#18058,#1360);
#697=LINE('',#18062,#1361);
#698=LINE('',#18066,#1362);
#699=LINE('',#18117,#1363);
#700=LINE('',#18118,#1364);
#701=LINE('',#18145,#1365);
#702=LINE('',#18148,#1366);
#703=LINE('',#18180,#1367);
#704=LINE('',#18181,#1368);
#705=LINE('',#18184,#1369);
#706=LINE('',#18186,#1370);
#707=LINE('',#18187,#1371);
#708=LINE('',#18190,#1372);
#709=LINE('',#18194,#1373);
#710=LINE('',#18195,#1374);
#711=LINE('',#18199,#1375);
#712=LINE('',#18203,#1376);
#713=LINE('',#18319,#1377);
#714=LINE('',#18322,#1378);
#715=LINE('',#18381,#1379);
#716=LINE('',#18410,#1380);
#717=LINE('',#18413,#1381);
#718=LINE('',#18418,#1382);
#719=LINE('',#18420,#1383);
#720=LINE('',#18422,#1384);
#721=LINE('',#18426,#1385);
#722=LINE('',#18428,#1386);
#723=LINE('',#18430,#1387);
#724=LINE('',#18434,#1388);
#725=LINE('',#18436,#1389);
#726=LINE('',#18438,#1390);
#727=LINE('',#18439,#1391);
#728=LINE('',#18441,#1392);
#729=LINE('',#18442,#1393);
#730=LINE('',#18444,#1394);
#731=LINE('',#18449,#1395);
#732=LINE('',#18453,#1396);
#733=LINE('',#18568,#1397);
#734=LINE('',#18571,#1398);
#735=LINE('',#18654,#1399);
#736=LINE('',#18656,#1400);
#737=LINE('',#18657,#1401);
#738=LINE('',#18659,#1402);
#739=LINE('',#18776,#1403);
#740=LINE('',#18778,#1404);
#741=LINE('',#18800,#1405);
#742=LINE('',#18856,#1406);
#743=LINE('',#18857,#1407);
#744=LINE('',#18863,#1408);
#745=LINE('',#18867,#1409);
#746=LINE('',#18953,#1410);
#747=LINE('',#18954,#1411);
#748=LINE('',#18980,#1412);
#749=LINE('',#18982,#1413);
#750=LINE('',#18983,#1414);
#751=LINE('',#18985,#1415);
#752=LINE('',#18990,#1416);
#753=LINE('',#18991,#1417);
#754=LINE('',#19034,#1418);
#755=LINE('',#19035,#1419);
#756=LINE('',#19037,#1420);
#757=LINE('',#19038,#1421);
#758=LINE('',#19065,#1422);
#759=LINE('',#19067,#1423);
#760=LINE('',#19070,#1424);
#761=LINE('',#19071,#1425);
#762=LINE('',#19076,#1426);
#763=LINE('',#19077,#1427);
#764=LINE('',#19152,#1428);
#765=LINE('',#19184,#1429);
#766=LINE('',#19187,#1430);
#767=LINE('',#19190,#1431);
#768=LINE('',#19194,#1432);
#769=LINE('',#19197,#1433);
#770=LINE('',#19200,#1434);
#771=LINE('',#19203,#1435);
#772=LINE('',#19204,#1436);
#773=LINE('',#19207,#1437);
#774=LINE('',#19276,#1438);
#775=LINE('',#19279,#1439);
#776=LINE('',#19282,#1440);
#777=LINE('',#19353,#1441);
#778=LINE('',#19354,#1442);
#779=LINE('',#19476,#1443);
#780=LINE('',#19478,#1444);
#781=LINE('',#19479,#1445);
#782=LINE('',#19481,#1446);
#783=LINE('',#19482,#1447);
#784=LINE('',#19484,#1448);
#785=LINE('',#19486,#1449);
#786=LINE('',#19488,#1450);
#787=LINE('',#19489,#1451);
#788=LINE('',#19494,#1452);
#789=LINE('',#19498,#1453);
#790=LINE('',#19500,#1454);
#791=LINE('',#19502,#1455);
#792=LINE('',#19507,#1456);
#793=LINE('',#19524,#1457);
#794=LINE('',#19540,#1458);
#795=LINE('',#19542,#1459);
#796=LINE('',#19545,#1460);
#797=LINE('',#19548,#1461);
#798=LINE('',#19549,#1462);
#799=LINE('',#19554,#1463);
#800=LINE('',#19555,#1464);
#801=LINE('',#19557,#1465);
#802=LINE('',#19560,#1466);
#803=LINE('',#19561,#1467);
#804=LINE('',#19564,#1468);
#805=LINE('',#19608,#1469);
#806=LINE('',#19611,#1470);
#807=LINE('',#19612,#1471);
#808=LINE('',#19629,#1472);
#809=LINE('',#19631,#1473);
#810=LINE('',#19633,#1474);
#811=LINE('',#19634,#1475);
#812=LINE('',#19637,#1476);
#813=LINE('',#19639,#1477);
#814=LINE('',#19654,#1478);
#815=LINE('',#19655,#1479);
#816=LINE('',#19659,#1480);
#817=LINE('',#19663,#1481);
#818=LINE('',#19706,#1482);
#819=LINE('',#19709,#1483);
#820=LINE('',#19741,#1484);
#821=LINE('',#19742,#1485);
#822=LINE('',#19777,#1486);
#823=LINE('',#19778,#1487);
#824=LINE('',#19781,#1488);
#825=LINE('',#19783,#1489);
#826=LINE('',#19784,#1490);
#827=LINE('',#19787,#1491);
#828=LINE('',#19791,#1492);
#829=LINE('',#19792,#1493);
#830=LINE('',#19796,#1494);
#831=LINE('',#19800,#1495);
#832=LINE('',#19851,#1496);
#833=LINE('',#19852,#1497);
#834=LINE('',#19879,#1498);
#835=LINE('',#19882,#1499);
#836=LINE('',#19914,#1500);
#837=LINE('',#19915,#1501);
#838=LINE('',#19918,#1502);
#839=LINE('',#19920,#1503);
#840=LINE('',#19921,#1504);
#841=LINE('',#19924,#1505);
#842=LINE('',#19928,#1506);
#843=LINE('',#19929,#1507);
#844=LINE('',#19933,#1508);
#845=LINE('',#19937,#1509);
#846=LINE('',#20053,#1510);
#847=LINE('',#20056,#1511);
#848=LINE('',#20115,#1512);
#849=LINE('',#20144,#1513);
#850=LINE('',#20147,#1514);
#851=LINE('',#20152,#1515);
#852=LINE('',#20154,#1516);
#853=LINE('',#20156,#1517);
#854=LINE('',#20160,#1518);
#855=LINE('',#20162,#1519);
#856=LINE('',#20164,#1520);
#857=LINE('',#20168,#1521);
#858=LINE('',#20170,#1522);
#859=LINE('',#20172,#1523);
#860=LINE('',#20173,#1524);
#861=LINE('',#20175,#1525);
#862=LINE('',#20176,#1526);
#863=LINE('',#20178,#1527);
#864=LINE('',#20183,#1528);
#865=LINE('',#20187,#1529);
#866=LINE('',#20302,#1530);
#867=LINE('',#20305,#1531);
#868=LINE('',#20388,#1532);
#869=LINE('',#20390,#1533);
#870=LINE('',#20391,#1534);
#871=LINE('',#20393,#1535);
#872=LINE('',#20496,#1536);
#873=LINE('',#20498,#1537);
#874=LINE('',#20522,#1538);
#875=LINE('',#20564,#1539);
#876=LINE('',#20569,#1540);
#877=LINE('',#20571,#1541);
#878=LINE('',#20655,#1542);
#879=LINE('',#20656,#1543);
#880=LINE('',#20680,#1544);
#881=LINE('',#20682,#1545);
#882=LINE('',#20683,#1546);
#883=LINE('',#20685,#1547);
#884=LINE('',#20690,#1548);
#885=LINE('',#20691,#1549);
#886=LINE('',#20720,#1550);
#887=LINE('',#20721,#1551);
#888=LINE('',#20723,#1552);
#889=LINE('',#20724,#1553);
#890=LINE('',#20750,#1554);
#891=LINE('',#20753,#1555);
#892=LINE('',#20754,#1556);
#893=LINE('',#20759,#1557);
#894=LINE('',#20760,#1558);
#895=LINE('',#20821,#1559);
#896=LINE('',#20854,#1560);
#897=LINE('',#20857,#1561);
#898=LINE('',#20861,#1562);
#899=LINE('',#20864,#1563);
#900=LINE('',#20868,#1564);
#901=LINE('',#20869,#1565);
#902=LINE('',#20872,#1566);
#903=LINE('',#20902,#1567);
#904=LINE('',#20974,#1568);
#905=LINE('',#20975,#1569);
#906=LINE('',#21097,#1570);
#907=LINE('',#21099,#1571);
#908=LINE('',#21100,#1572);
#909=LINE('',#21102,#1573);
#910=LINE('',#21103,#1574);
#911=LINE('',#21105,#1575);
#912=LINE('',#21107,#1576);
#913=LINE('',#21109,#1577);
#914=LINE('',#21110,#1578);
#915=LINE('',#21115,#1579);
#916=LINE('',#21119,#1580);
#917=LINE('',#21121,#1581);
#918=LINE('',#21123,#1582);
#919=LINE('',#21125,#1583);
#920=LINE('',#21127,#1584);
#921=LINE('',#21133,#1585);
#922=LINE('',#21137,#1586);
#923=LINE('',#21142,#1587);
#924=LINE('',#21143,#1588);
#925=LINE('',#21144,#1589);
#926=LINE('',#21148,#1590);
#927=LINE('',#21155,#1591);
#928=LINE('',#22531,#1592);
#929=LINE('',#22535,#1593);
#930=LINE('',#22539,#1594);
#931=LINE('',#22544,#1595);
#932=LINE('',#22546,#1596);
#933=LINE('',#22548,#1597);
#934=LINE('',#22549,#1598);
#935=LINE('',#22555,#1599);
#936=LINE('',#23169,#1600);
#937=LINE('',#23170,#1601);
#938=LINE('',#23181,#1602);
#939=LINE('',#23182,#1603);
#940=LINE('',#23184,#1604);
#941=LINE('',#23185,#1605);
#942=LINE('',#23189,#1606);
#943=LINE('',#23192,#1607);
#944=LINE('',#23194,#1608);
#945=LINE('',#23195,#1609);
#946=LINE('',#23955,#1610);
#947=LINE('',#23966,#1611);
#948=LINE('',#23970,#1612);
#949=LINE('',#23975,#1613);
#950=LINE('',#23983,#1614);
#951=LINE('',#23986,#1615);
#952=LINE('',#23994,#1616);
#953=LINE('',#24000,#1617);
#954=LINE('',#24001,#1618);
#955=LINE('',#24002,#1619);
#956=LINE('',#24007,#1620);
#957=LINE('',#24010,#1621);
#958=LINE('',#24011,#1622);
#959=LINE('',#24025,#1623);
#960=LINE('',#24028,#1624);
#961=LINE('',#24032,#1625);
#962=LINE('',#24036,#1626);
#963=LINE('',#24039,#1627);
#964=LINE('',#24043,#1628);
#965=LINE('',#24048,#1629);
#966=LINE('',#24091,#1630);
#967=LINE('',#24121,#1631);
#968=LINE('',#24131,#1632);
#969=LINE('',#24204,#1633);
#970=LINE('',#24205,#1634);
#971=LINE('',#24208,#1635);
#972=LINE('',#24209,#1636);
#973=LINE('',#24213,#1637);
#974=LINE('',#24216,#1638);
#975=LINE('',#24217,#1639);
#976=LINE('',#24221,#1640);
#977=LINE('',#24222,#1641);
#978=LINE('',#24225,#1642);
#979=LINE('',#24226,#1643);
#980=LINE('',#24233,#1644);
#981=LINE('',#24234,#1645);
#982=LINE('',#24238,#1646);
#983=LINE('',#24244,#1647);
#984=LINE('',#24245,#1648);
#985=LINE('',#24246,#1649);
#986=LINE('',#24250,#1650);
#987=LINE('',#24256,#1651);
#988=LINE('',#24257,#1652);
#989=LINE('',#24258,#1653);
#990=LINE('',#24260,#1654);
#991=LINE('',#24261,#1655);
#992=LINE('',#24332,#1656);
#993=LINE('',#24333,#1657);
#994=LINE('',#24362,#1658);
#995=LINE('',#24372,#1659);
#996=LINE('',#24378,#1660);
#997=LINE('',#24386,#1661);
#998=LINE('',#24396,#1662);
#999=LINE('',#24404,#1663);
#1000=LINE('',#24405,#1664);
#1001=LINE('',#24408,#1665);
#1002=LINE('',#24410,#1666);
#1003=LINE('',#24411,#1667);
#1004=LINE('',#24416,#1668);
#1005=LINE('',#24417,#1669);
#1006=LINE('',#24421,#1670);
#1007=LINE('',#24424,#1671);
#1008=LINE('',#24425,#1672);
#1009=LINE('',#24431,#1673);
#1010=LINE('',#24434,#1674);
#1011=LINE('',#24435,#1675);
#1012=LINE('',#24439,#1676);
#1013=LINE('',#24442,#1677);
#1014=LINE('',#24443,#1678);
#1015=LINE('',#24445,#1679);
#1016=LINE('',#24467,#1680);
#1017=LINE('',#24470,#1681);
#1018=LINE('',#24479,#1682);
#1019=LINE('',#24490,#1683);
#1020=LINE('',#24497,#1684);
#1021=LINE('',#24498,#1685);
#1022=LINE('',#24500,#1686);
#1023=LINE('',#24501,#1687);
#1024=LINE('',#24503,#1688);
#1025=LINE('',#24508,#1689);
#1026=LINE('',#24509,#1690);
#1027=LINE('',#24513,#1691);
#1028=LINE('',#24516,#1692);
#1029=LINE('',#24517,#1693);
#1030=LINE('',#24521,#1694);
#1031=LINE('',#24523,#1695);
#1032=LINE('',#24525,#1696);
#1033=LINE('',#24527,#1697);
#1034=LINE('',#24877,#1698);
#1035=VECTOR('',#11178,10.);
#1036=VECTOR('',#11179,10.);
#1037=VECTOR('',#11188,10.);
#1038=VECTOR('',#11191,0.5);
#1039=VECTOR('',#11194,10.);
#1040=VECTOR('',#11197,1.);
#1041=VECTOR('',#11200,10.);
#1042=VECTOR('',#11201,10.);
#1043=VECTOR('',#11204,10.);
#1044=VECTOR('',#11219,10.);
#1045=VECTOR('',#11220,10.);
#1046=VECTOR('',#11229,10.);
#1047=VECTOR('',#11232,10.);
#1048=VECTOR('',#11235,10.);
#1049=VECTOR('',#11238,10.);
#1050=VECTOR('',#11241,10.);
#1051=VECTOR('',#11242,10.);
#1052=VECTOR('',#11245,10.);
#1053=VECTOR('',#11260,10.);
#1054=VECTOR('',#11261,10.);
#1055=VECTOR('',#11270,10.);
#1056=VECTOR('',#11273,10.);
#1057=VECTOR('',#11276,10.);
#1058=VECTOR('',#11279,10.);
#1059=VECTOR('',#11282,10.);
#1060=VECTOR('',#11283,10.);
#1061=VECTOR('',#11286,10.);
#1062=VECTOR('',#11301,10.);
#1063=VECTOR('',#11302,10.);
#1064=VECTOR('',#11311,10.);
#1065=VECTOR('',#11314,0.5);
#1066=VECTOR('',#11317,10.);
#1067=VECTOR('',#11320,1.);
#1068=VECTOR('',#11323,10.);
#1069=VECTOR('',#11324,10.);
#1070=VECTOR('',#11327,10.);
#1071=VECTOR('',#11332,10.);
#1072=VECTOR('',#11333,10.);
#1073=VECTOR('',#11336,10.);
#1074=VECTOR('',#11339,10.);
#1075=VECTOR('',#11350,10.);
#1076=VECTOR('',#11353,10.);
#1077=VECTOR('',#11362,10.);
#1078=VECTOR('',#11363,10.);
#1079=VECTOR('',#11374,10.);
#1080=VECTOR('',#11375,10.);
#1081=VECTOR('',#11378,10.);
#1082=VECTOR('',#11379,10.);
#1083=VECTOR('',#11380,10.);
#1084=VECTOR('',#11383,10.);
#1085=VECTOR('',#11388,10.);
#1086=VECTOR('',#11389,10.);
#1087=VECTOR('',#11392,10.);
#1088=VECTOR('',#11395,10.);
#1089=VECTOR('',#11406,10.);
#1090=VECTOR('',#11407,10.);
#1091=VECTOR('',#11418,10.);
#1092=VECTOR('',#11421,10.);
#1093=VECTOR('',#11430,10.);
#1094=VECTOR('',#11431,10.);
#1095=VECTOR('',#11434,10.);
#1096=VECTOR('',#11435,10.);
#1097=VECTOR('',#11436,9.99999999999999);
#1098=VECTOR('',#11439,10.);
#1099=VECTOR('',#11444,10.);
#1100=VECTOR('',#11445,10.);
#1101=VECTOR('',#11448,10.);
#1102=VECTOR('',#11451,10.);
#1103=VECTOR('',#11464,10.);
#1104=VECTOR('',#11467,10.);
#1105=VECTOR('',#11484,10.);
#1106=VECTOR('',#11495,10.);
#1107=VECTOR('',#11498,10.);
#1108=VECTOR('',#11503,10.);
#1109=VECTOR('',#11506,10.);
#1110=VECTOR('',#11507,10.);
#1111=VECTOR('',#11510,10.);
#1112=VECTOR('',#11511,10.);
#1113=VECTOR('',#11512,10.);
#1114=VECTOR('',#11515,10.);
#1115=VECTOR('',#11516,10.);
#1116=VECTOR('',#11517,10.);
#1117=VECTOR('',#11518,10.);
#1118=VECTOR('',#11521,10.);
#1119=VECTOR('',#11522,10.);
#1120=VECTOR('',#11525,10.);
#1121=VECTOR('',#11530,10.);
#1122=VECTOR('',#11533,10.);
#1123=VECTOR('',#11546,10.);
#1124=VECTOR('',#11549,10.);
#1125=VECTOR('',#11576,10.);
#1126=VECTOR('',#11579,10.);
#1127=VECTOR('',#11580,10.);
#1128=VECTOR('',#11583,10.);
#1129=VECTOR('',#11610,10.);
#1130=VECTOR('',#11611,10.);
#1131=VECTOR('',#11612,10.);
#1132=VECTOR('',#11621,10.);
#1133=VECTOR('',#11622,10.);
#1134=VECTOR('',#11627,10.);
#1135=VECTOR('',#11630,10.);
#1136=VECTOR('',#11655,10.);
#1137=VECTOR('',#11656,10.);
#1138=VECTOR('',#11657,10.);
#1139=VECTOR('',#11660,10.);
#1140=VECTOR('',#11661,10.);
#1141=VECTOR('',#11664,10.);
#1142=VECTOR('',#11669,10.);
#1143=VECTOR('',#11670,10.);
#1144=VECTOR('',#11677,10.);
#1145=VECTOR('',#11678,10.);
#1146=VECTOR('',#11681,10.);
#1147=VECTOR('',#11682,10.);
#1148=VECTOR('',#11693,10.);
#1149=VECTOR('',#11694,10.);
#1150=VECTOR('',#11699,10.);
#1151=VECTOR('',#11700,10.);
#1152=VECTOR('',#11705,10.);
#1153=VECTOR('',#11706,10.);
#1154=VECTOR('',#11723,10.);
#1155=VECTOR('',#11732,10.);
#1156=VECTOR('',#11735,10.);
#1157=VECTOR('',#11738,10.);
#1158=VECTOR('',#11741,10.);
#1159=VECTOR('',#11744,10.);
#1160=VECTOR('',#11747,10.);
#1161=VECTOR('',#11750,10.);
#1162=VECTOR('',#11755,10.);
#1163=VECTOR('',#11756,10.);
#1164=VECTOR('',#11761,10.);
#1165=VECTOR('',#11766,10.);
#1166=VECTOR('',#11769,10.);
#1167=VECTOR('',#11772,10.);
#1168=VECTOR('',#11779,10.);
#1169=VECTOR('',#11780,10.);
#1170=VECTOR('',#11809,10.);
#1171=VECTOR('',#11812,10.);
#1172=VECTOR('',#11813,10.);
#1173=VECTOR('',#11816,10.);
#1174=VECTOR('',#11817,10.);
#1175=VECTOR('',#11820,10.);
#1176=VECTOR('',#11823,10.);
#1177=VECTOR('',#11826,10.);
#1178=VECTOR('',#11827,10.);
#1179=VECTOR('',#11836,10.);
#1180=VECTOR('',#11843,10.);
#1181=VECTOR('',#11846,10.);
#1182=VECTOR('',#11849,10.);
#1183=VECTOR('',#11852,10.);
#1184=VECTOR('',#11855,10.);
#1185=VECTOR('',#11858,10.);
#1186=VECTOR('',#11861,10.);
#1187=VECTOR('',#11868,10.);
#1188=VECTOR('',#11869,10.);
#1189=VECTOR('',#11874,10.);
#1190=VECTOR('',#11879,10.);
#1191=VECTOR('',#11884,10.);
#1192=VECTOR('',#11885,10.);
#1193=VECTOR('',#11888,10.);
#1194=VECTOR('',#11889,10.);
#1195=VECTOR('',#11892,10.);
#1196=VECTOR('',#11893,10.);
#1197=VECTOR('',#11900,10.);
#1198=VECTOR('',#11903,10.);
#1199=VECTOR('',#11906,10.);
#1200=VECTOR('',#11907,10.);
#1201=VECTOR('',#11908,10.);
#1202=VECTOR('',#11911,10.);
#1203=VECTOR('',#11912,10.);
#1204=VECTOR('',#11913,10.);
#1205=VECTOR('',#11916,10.);
#1206=VECTOR('',#11917,10.);
#1207=VECTOR('',#11920,10.);
#1208=VECTOR('',#11921,10.);
#1209=VECTOR('',#11924,10.);
#1210=VECTOR('',#11927,10.);
#1211=VECTOR('',#11932,10.);
#1212=VECTOR('',#11935,10.);
#1213=VECTOR('',#11936,10.);
#1214=VECTOR('',#11939,10.);
#1215=VECTOR('',#11940,10.);
#1216=VECTOR('',#11941,10.);
#1217=VECTOR('',#11942,10.);
#1218=VECTOR('',#11945,10.);
#1219=VECTOR('',#11946,10.);
#1220=VECTOR('',#11949,10.);
#1221=VECTOR('',#11950,10.);
#1222=VECTOR('',#11953,10.);
#1223=VECTOR('',#11956,10.);
#1224=VECTOR('',#11967,10.);
#1225=VECTOR('',#11970,10.);
#1226=VECTOR('',#11979,10.);
#1227=VECTOR('',#11980,10.);
#1228=VECTOR('',#11991,10.);
#1229=VECTOR('',#11992,10.);
#1230=VECTOR('',#11995,10.);
#1231=VECTOR('',#11996,10.);
#1232=VECTOR('',#11997,10.);
#1233=VECTOR('',#12000,10.);
#1234=VECTOR('',#12005,10.);
#1235=VECTOR('',#12006,10.);
#1236=VECTOR('',#12009,10.);
#1237=VECTOR('',#12012,10.);
#1238=VECTOR('',#12023,10.);
#1239=VECTOR('',#12024,10.);
#1240=VECTOR('',#12035,10.);
#1241=VECTOR('',#12038,10.);
#1242=VECTOR('',#12047,10.);
#1243=VECTOR('',#12048,10.);
#1244=VECTOR('',#12051,10.);
#1245=VECTOR('',#12052,10.);
#1246=VECTOR('',#12053,9.99999999999999);
#1247=VECTOR('',#12056,10.);
#1248=VECTOR('',#12061,10.);
#1249=VECTOR('',#12062,10.);
#1250=VECTOR('',#12065,10.);
#1251=VECTOR('',#12068,10.);
#1252=VECTOR('',#12081,10.);
#1253=VECTOR('',#12084,10.);
#1254=VECTOR('',#12101,10.);
#1255=VECTOR('',#12112,10.);
#1256=VECTOR('',#12115,10.);
#1257=VECTOR('',#12120,10.);
#1258=VECTOR('',#12123,10.);
#1259=VECTOR('',#12124,10.);
#1260=VECTOR('',#12127,10.);
#1261=VECTOR('',#12128,10.);
#1262=VECTOR('',#12129,10.);
#1263=VECTOR('',#12132,10.);
#1264=VECTOR('',#12133,10.);
#1265=VECTOR('',#12134,10.);
#1266=VECTOR('',#12135,10.);
#1267=VECTOR('',#12138,10.);
#1268=VECTOR('',#12139,10.);
#1269=VECTOR('',#12142,10.);
#1270=VECTOR('',#12147,10.);
#1271=VECTOR('',#12150,10.);
#1272=VECTOR('',#12163,10.);
#1273=VECTOR('',#12166,10.);
#1274=VECTOR('',#12193,10.);
#1275=VECTOR('',#12196,10.);
#1276=VECTOR('',#12197,10.);
#1277=VECTOR('',#12200,10.);
#1278=VECTOR('',#12225,10.);
#1279=VECTOR('',#12226,10.);
#1280=VECTOR('',#12227,10.);
#1281=VECTOR('',#12234,10.);
#1282=VECTOR('',#12239,10.);
#1283=VECTOR('',#12262,10.);
#1284=VECTOR('',#12263,10.);
#1285=VECTOR('',#12264,10.);
#1286=VECTOR('',#12267,10.);
#1287=VECTOR('',#12268,10.);
#1288=VECTOR('',#12271,10.);
#1289=VECTOR('',#12276,10.);
#1290=VECTOR('',#12277,10.);
#1291=VECTOR('',#12284,10.);
#1292=VECTOR('',#12285,10.);
#1293=VECTOR('',#12288,10.);
#1294=VECTOR('',#12289,10.);
#1295=VECTOR('',#12298,10.);
#1296=VECTOR('',#12299,10.);
#1297=VECTOR('',#12304,10.);
#1298=VECTOR('',#12305,10.);
#1299=VECTOR('',#12310,10.);
#1300=VECTOR('',#12311,10.);
#1301=VECTOR('',#12328,10.);
#1302=VECTOR('',#12339,10.);
#1303=VECTOR('',#12342,10.);
#1304=VECTOR('',#12345,10.);
#1305=VECTOR('',#12348,10.);
#1306=VECTOR('',#12351,10.);
#1307=VECTOR('',#12358,10.);
#1308=VECTOR('',#12359,10.);
#1309=VECTOR('',#12364,10.);
#1310=VECTOR('',#12369,10.);
#1311=VECTOR('',#12372,10.);
#1312=VECTOR('',#12381,10.);
#1313=VECTOR('',#12410,10.);
#1314=VECTOR('',#12413,10.);
#1315=VECTOR('',#12414,10.);
#1316=VECTOR('',#12417,10.);
#1317=VECTOR('',#12418,10.);
#1318=VECTOR('',#12421,10.);
#1319=VECTOR('',#12424,10.);
#1320=VECTOR('',#12427,10.);
#1321=VECTOR('',#12428,10.);
#1322=VECTOR('',#12437,10.);
#1323=VECTOR('',#12444,10.);
#1324=VECTOR('',#12447,10.);
#1325=VECTOR('',#12450,10.);
#1326=VECTOR('',#12453,10.);
#1327=VECTOR('',#12454,10.);
#1328=VECTOR('',#12457,10.);
#1329=VECTOR('',#12458,10.);
#1330=VECTOR('',#12461,10.);
#1331=VECTOR('',#12462,10.);
#1332=VECTOR('',#12463,10.);
#1333=VECTOR('',#12466,10.);
#1334=VECTOR('',#12467,10.);
#1335=VECTOR('',#12468,10.);
#1336=VECTOR('',#12471,10.);
#1337=VECTOR('',#12474,10.);
#1338=VECTOR('',#12479,10.);
#1339=VECTOR('',#12486,10.);
#1340=VECTOR('',#12489,10.);
#1341=VECTOR('',#12494,10.);
#1342=VECTOR('',#12495,10.);
#1343=VECTOR('',#12496,10.);
#1344=VECTOR('',#12499,10.);
#1345=VECTOR('',#12506,10.);
#1346=VECTOR('',#12507,10.);
#1347=VECTOR('',#12510,10.);
#1348=VECTOR('',#12513,10.);
#1349=VECTOR('',#12524,10.);
#1350=VECTOR('',#12527,10.);
#1351=VECTOR('',#12536,10.);
#1352=VECTOR('',#12537,10.);
#1353=VECTOR('',#12548,10.);
#1354=VECTOR('',#12549,10.);
#1355=VECTOR('',#12552,10.);
#1356=VECTOR('',#12553,10.);
#1357=VECTOR('',#12554,10.);
#1358=VECTOR('',#12557,10.);
#1359=VECTOR('',#12562,10.);
#1360=VECTOR('',#12563,10.);
#1361=VECTOR('',#12566,10.);
#1362=VECTOR('',#12569,10.);
#1363=VECTOR('',#12580,10.);
#1364=VECTOR('',#12581,10.);
#1365=VECTOR('',#12592,10.);
#1366=VECTOR('',#12595,10.);
#1367=VECTOR('',#12604,10.);
#1368=VECTOR('',#12605,10.);
#1369=VECTOR('',#12608,10.);
#1370=VECTOR('',#12609,10.);
#1371=VECTOR('',#12610,9.99999999999999);
#1372=VECTOR('',#12613,10.);
#1373=VECTOR('',#12618,10.);
#1374=VECTOR('',#12619,10.);
#1375=VECTOR('',#12622,10.);
#1376=VECTOR('',#12625,10.);
#1377=VECTOR('',#12638,10.);
#1378=VECTOR('',#12641,10.);
#1379=VECTOR('',#12658,10.);
#1380=VECTOR('',#12669,10.);
#1381=VECTOR('',#12672,10.);
#1382=VECTOR('',#12677,10.);
#1383=VECTOR('',#12680,10.);
#1384=VECTOR('',#12681,10.);
#1385=VECTOR('',#12684,10.);
#1386=VECTOR('',#12685,10.);
#1387=VECTOR('',#12686,10.);
#1388=VECTOR('',#12689,10.);
#1389=VECTOR('',#12690,10.);
#1390=VECTOR('',#12691,10.);
#1391=VECTOR('',#12692,10.);
#1392=VECTOR('',#12695,10.);
#1393=VECTOR('',#12696,10.);
#1394=VECTOR('',#12699,10.);
#1395=VECTOR('',#12704,10.);
#1396=VECTOR('',#12707,10.);
#1397=VECTOR('',#12720,10.);
#1398=VECTOR('',#12723,10.);
#1399=VECTOR('',#12750,10.);
#1400=VECTOR('',#12753,10.);
#1401=VECTOR('',#12754,10.);
#1402=VECTOR('',#12757,10.);
#1403=VECTOR('',#12784,10.);
#1404=VECTOR('',#12785,10.);
#1405=VECTOR('',#12786,10.);
#1406=VECTOR('',#12795,10.);
#1407=VECTOR('',#12796,10.);
#1408=VECTOR('',#12801,10.);
#1409=VECTOR('',#12804,10.);
#1410=VECTOR('',#12829,10.);
#1411=VECTOR('',#12830,10.);
#1412=VECTOR('',#12831,10.);
#1413=VECTOR('',#12834,10.);
#1414=VECTOR('',#12835,10.);
#1415=VECTOR('',#12838,10.);
#1416=VECTOR('',#12843,10.);
#1417=VECTOR('',#12844,10.);
#1418=VECTOR('',#12851,10.);
#1419=VECTOR('',#12852,10.);
#1420=VECTOR('',#12855,10.);
#1421=VECTOR('',#12856,10.);
#1422=VECTOR('',#12865,10.);
#1423=VECTOR('',#12866,10.);
#1424=VECTOR('',#12871,10.);
#1425=VECTOR('',#12872,10.);
#1426=VECTOR('',#12877,10.);
#1427=VECTOR('',#12878,10.);
#1428=VECTOR('',#12895,10.);
#1429=VECTOR('',#12904,10.);
#1430=VECTOR('',#12907,10.);
#1431=VECTOR('',#12910,10.);
#1432=VECTOR('',#12915,10.);
#1433=VECTOR('',#12918,10.);
#1434=VECTOR('',#12921,10.);
#1435=VECTOR('',#12926,10.);
#1436=VECTOR('',#12927,10.);
#1437=VECTOR('',#12932,10.);
#1438=VECTOR('',#12937,10.);
#1439=VECTOR('',#12940,10.);
#1440=VECTOR('',#12943,10.);
#1441=VECTOR('',#12950,10.);
#1442=VECTOR('',#12951,10.);
#1443=VECTOR('',#12980,10.);
#1444=VECTOR('',#12983,10.);
#1445=VECTOR('',#12984,10.);
#1446=VECTOR('',#12987,10.);
#1447=VECTOR('',#12988,10.);
#1448=VECTOR('',#12991,10.);
#1449=VECTOR('',#12994,10.);
#1450=VECTOR('',#12997,10.);
#1451=VECTOR('',#12998,10.);
#1452=VECTOR('',#13007,10.);
#1453=VECTOR('',#13014,10.);
#1454=VECTOR('',#13017,10.);
#1455=VECTOR('',#13020,10.);
#1456=VECTOR('',#13025,10.);
#1457=VECTOR('',#13030,10.);
#1458=VECTOR('',#13035,10.);
#1459=VECTOR('',#13036,10.);
#1460=VECTOR('',#13041,10.);
#1461=VECTOR('',#13044,10.);
#1462=VECTOR('',#13045,10.);
#1463=VECTOR('',#13050,10.);
#1464=VECTOR('',#13051,10.);
#1465=VECTOR('',#13054,10.);
#1466=VECTOR('',#13057,10.);
#1467=VECTOR('',#13058,10.);
#1468=VECTOR('',#13061,0.990600000000022);
#1469=VECTOR('',#13066,0.990600000000022);
#1470=VECTOR('',#13069,10.);
#1471=VECTOR('',#13070,10.);
#1472=VECTOR('',#13073,10.);
#1473=VECTOR('',#13074,0.990600000000022);
#1474=VECTOR('',#13075,10.);
#1475=VECTOR('',#13076,10.);
#1476=VECTOR('',#13079,10.);
#1477=VECTOR('',#13080,10.);
#1478=VECTOR('',#13083,10.);
#1479=VECTOR('',#13084,10.);
#1480=VECTOR('',#13087,10.);
#1481=VECTOR('',#13090,10.);
#1482=VECTOR('',#13101,10.);
#1483=VECTOR('',#13104,10.);
#1484=VECTOR('',#13113,10.);
#1485=VECTOR('',#13114,10.);
#1486=VECTOR('',#13125,10.);
#1487=VECTOR('',#13126,10.);
#1488=VECTOR('',#13129,10.);
#1489=VECTOR('',#13130,10.);
#1490=VECTOR('',#13131,10.);
#1491=VECTOR('',#13134,10.);
#1492=VECTOR('',#13139,10.);
#1493=VECTOR('',#13140,10.);
#1494=VECTOR('',#13143,10.);
#1495=VECTOR('',#13146,10.);
#1496=VECTOR('',#13157,10.);
#1497=VECTOR('',#13158,10.);
#1498=VECTOR('',#13169,10.);
#1499=VECTOR('',#13172,10.);
#1500=VECTOR('',#13181,10.);
#1501=VECTOR('',#13182,10.);
#1502=VECTOR('',#13185,10.);
#1503=VECTOR('',#13186,10.);
#1504=VECTOR('',#13187,9.99999999999999);
#1505=VECTOR('',#13190,10.);
#1506=VECTOR('',#13195,10.);
#1507=VECTOR('',#13196,10.);
#1508=VECTOR('',#13199,10.);
#1509=VECTOR('',#13202,10.);
#1510=VECTOR('',#13215,10.);
#1511=VECTOR('',#13218,10.);
#1512=VECTOR('',#13235,10.);
#1513=VECTOR('',#13246,10.);
#1514=VECTOR('',#13249,10.);
#1515=VECTOR('',#13254,10.);
#1516=VECTOR('',#13257,10.);
#1517=VECTOR('',#13258,10.);
#1518=VECTOR('',#13261,10.);
#1519=VECTOR('',#13262,10.);
#1520=VECTOR('',#13263,10.);
#1521=VECTOR('',#13266,10.);
#1522=VECTOR('',#13267,10.);
#1523=VECTOR('',#13268,10.);
#1524=VECTOR('',#13269,10.);
#1525=VECTOR('',#13272,10.);
#1526=VECTOR('',#13273,10.);
#1527=VECTOR('',#13276,10.);
#1528=VECTOR('',#13281,10.);
#1529=VECTOR('',#13284,10.);
#1530=VECTOR('',#13297,10.);
#1531=VECTOR('',#13300,10.);
#1532=VECTOR('',#13327,10.);
#1533=VECTOR('',#13330,10.);
#1534=VECTOR('',#13331,10.);
#1535=VECTOR('',#13334,10.);
#1536=VECTOR('',#13359,10.);
#1537=VECTOR('',#13360,10.);
#1538=VECTOR('',#13361,10.);
#1539=VECTOR('',#13368,10.);
#1540=VECTOR('',#13373,10.);
#1541=VECTOR('',#13376,10.);
#1542=VECTOR('',#13397,10.);
#1543=VECTOR('',#13398,10.);
#1544=VECTOR('',#13399,10.);
#1545=VECTOR('',#13402,10.);
#1546=VECTOR('',#13403,10.);
#1547=VECTOR('',#13406,10.);
#1548=VECTOR('',#13411,10.);
#1549=VECTOR('',#13412,10.);
#1550=VECTOR('',#13419,10.);
#1551=VECTOR('',#13420,10.);
#1552=VECTOR('',#13423,10.);
#1553=VECTOR('',#13424,10.);
#1554=VECTOR('',#13431,10.);
#1555=VECTOR('',#13436,10.);
#1556=VECTOR('',#13437,10.);
#1557=VECTOR('',#13442,10.);
#1558=VECTOR('',#13443,10.);
#1559=VECTOR('',#13460,10.);
#1560=VECTOR('',#13471,10.);
#1561=VECTOR('',#13474,10.);
#1562=VECTOR('',#13479,10.);
#1563=VECTOR('',#13482,10.);
#1564=VECTOR('',#13489,10.);
#1565=VECTOR('',#13490,10.);
#1566=VECTOR('',#13495,10.);
#1567=VECTOR('',#13502,10.);
#1568=VECTOR('',#13511,10.);
#1569=VECTOR('',#13512,10.);
#1570=VECTOR('',#13541,10.);
#1571=VECTOR('',#13544,10.);
#1572=VECTOR('',#13545,10.);
#1573=VECTOR('',#13548,10.);
#1574=VECTOR('',#13549,10.);
#1575=VECTOR('',#13552,10.);
#1576=VECTOR('',#13555,10.);
#1577=VECTOR('',#13558,10.);
#1578=VECTOR('',#13559,10.);
#1579=VECTOR('',#13568,10.);
#1580=VECTOR('',#13575,10.);
#1581=VECTOR('',#13578,10.);
#1582=VECTOR('',#13581,10.);
#1583=VECTOR('',#13584,10.);
#1584=VECTOR('',#13587,10.);
#1585=VECTOR('',#13594,10.);
#1586=VECTOR('',#13597,10.);
#1587=VECTOR('',#13602,10.);
#1588=VECTOR('',#13603,10.);
#1589=VECTOR('',#13604,10.);
#1590=VECTOR('',#13607,10.);
#1591=VECTOR('',#13616,23.238);
#1592=VECTOR('',#13625,10.);
#1593=VECTOR('',#13628,10.);
#1594=VECTOR('',#13633,10.);
#1595=VECTOR('',#13638,10.);
#1596=VECTOR('',#13639,10.);
#1597=VECTOR('',#13640,10.);
#1598=VECTOR('',#13641,10.);
#1599=VECTOR('',#13648,10.);
#1600=VECTOR('',#13663,10.);
#1601=VECTOR('',#13664,10.);
#1602=VECTOR('',#13677,10.);
#1603=VECTOR('',#13678,9.99999999999999);
#1604=VECTOR('',#13679,9.99999999999999);
#1605=VECTOR('',#13680,10.);
#1606=VECTOR('',#13685,10.);
#1607=VECTOR('',#13688,10.);
#1608=VECTOR('',#13689,10.);
#1609=VECTOR('',#13690,10.);
#1610=VECTOR('',#13695,23.238);
#1611=VECTOR('',#13708,10.);
#1612=VECTOR('',#13711,10.);
#1613=VECTOR('',#13716,10.);
#1614=VECTOR('',#13727,10.);
#1615=VECTOR('',#13732,10.);
#1616=VECTOR('',#13741,10.);
#1617=VECTOR('',#13748,10.);
#1618=VECTOR('',#13749,10.);
#1619=VECTOR('',#13750,10.);
#1620=VECTOR('',#13757,10.);
#1621=VECTOR('',#13760,10.);
#1622=VECTOR('',#13761,10.);
#1623=VECTOR('',#13768,10.);
#1624=VECTOR('',#13771,10.);
#1625=VECTOR('',#13774,10.);
#1626=VECTOR('',#13777,10.);
#1627=VECTOR('',#13780,10.);
#1628=VECTOR('',#13783,10.);
#1629=VECTOR('',#13788,10.);
#1630=VECTOR('',#13791,10.);
#1631=VECTOR('',#13792,10.);
#1632=VECTOR('',#13805,14.0000002086163);
#1633=VECTOR('',#13812,10.);
#1634=VECTOR('',#13813,10.);
#1635=VECTOR('',#13816,9.99999999999999);
#1636=VECTOR('',#13817,10.);
#1637=VECTOR('',#13822,10.);
#1638=VECTOR('',#13825,10.);
#1639=VECTOR('',#13826,10.);
#1640=VECTOR('',#13833,10.);
#1641=VECTOR('',#13834,10.);
#1642=VECTOR('',#13837,10.);
#1643=VECTOR('',#13838,10.);
#1644=VECTOR('',#13851,10.);
#1645=VECTOR('',#13852,10.);
#1646=VECTOR('',#13855,10.);
#1647=VECTOR('',#13862,10.);
#1648=VECTOR('',#13863,10.);
#1649=VECTOR('',#13864,10.);
#1650=VECTOR('',#13867,10.);
#1651=VECTOR('',#13874,10.);
#1652=VECTOR('',#13875,9.99999999999999);
#1653=VECTOR('',#13876,9.99999999999999);
#1654=VECTOR('',#13879,10.);
#1655=VECTOR('',#13880,10.);
#1656=VECTOR('',#13881,10.);
#1657=VECTOR('',#13882,10.);
#1658=VECTOR('',#13891,14.0000002086163);
#1659=VECTOR('',#13904,10.);
#1660=VECTOR('',#13913,10.);
#1661=VECTOR('',#13924,10.);
#1662=VECTOR('',#13939,10.);
#1663=VECTOR('',#13950,10.);
#1664=VECTOR('',#13951,9.99999999999999);
#1665=VECTOR('',#13954,10.);
#1666=VECTOR('',#13955,10.);
#1667=VECTOR('',#13956,10.);
#1668=VECTOR('',#13963,10.);
#1669=VECTOR('',#13964,10.);
#1670=VECTOR('',#13969,10.);
#1671=VECTOR('',#13972,10.);
#1672=VECTOR('',#13973,10.);
#1673=VECTOR('',#13982,10.);
#1674=VECTOR('',#13985,10.);
#1675=VECTOR('',#13986,10.);
#1676=VECTOR('',#13991,10.);
#1677=VECTOR('',#13994,9.99999999999999);
#1678=VECTOR('',#13995,10.);
#1679=VECTOR('',#13998,10.);
#1680=VECTOR('',#14039,10.);
#1681=VECTOR('',#14042,10.);
#1682=VECTOR('',#14055,10.);
#1683=VECTOR('',#14072,10.);
#1684=VECTOR('',#14081,10.);
#1685=VECTOR('',#14082,9.99999999999999);
#1686=VECTOR('',#14085,10.);
#1687=VECTOR('',#14086,10.);
#1688=VECTOR('',#14089,10.);
#1689=VECTOR('',#14096,10.);
#1690=VECTOR('',#14097,10.);
#1691=VECTOR('',#14102,10.);
#1692=VECTOR('',#14105,10.);
#1693=VECTOR('',#14106,10.);
#1694=VECTOR('',#14113,10.);
#1695=VECTOR('',#14116,10.);
#1696=VECTOR('',#14119,10.);
#1697=VECTOR('',#14122,10.);
#1698=VECTOR('',#14151,10.);
#1699=CYLINDRICAL_SURFACE('',#9991,0.5);
#1700=CYLINDRICAL_SURFACE('',#9996,0.5);
#1701=CYLINDRICAL_SURFACE('',#9998,1.);
#1702=CYLINDRICAL_SURFACE('',#10001,1.);
#1703=CYLINDRICAL_SURFACE('',#10007,0.5);
#1704=CYLINDRICAL_SURFACE('',#10012,0.5);
#1705=CYLINDRICAL_SURFACE('',#10014,1.);
#1706=CYLINDRICAL_SURFACE('',#10017,1.);
#1707=CYLINDRICAL_SURFACE('',#10023,0.5);
#1708=CYLINDRICAL_SURFACE('',#10028,0.5);
#1709=CYLINDRICAL_SURFACE('',#10030,1.);
#1710=CYLINDRICAL_SURFACE('',#10033,1.);
#1711=CYLINDRICAL_SURFACE('',#10039,0.5);
#1712=CYLINDRICAL_SURFACE('',#10044,0.5);
#1713=CYLINDRICAL_SURFACE('',#10046,1.);
#1714=CYLINDRICAL_SURFACE('',#10049,1.);
#1715=CYLINDRICAL_SURFACE('',#10052,0.2);
#1716=CYLINDRICAL_SURFACE('',#10057,0.2);
#1717=CYLINDRICAL_SURFACE('',#10063,0.2);
#1718=CYLINDRICAL_SURFACE('',#10067,0.2);
#1719=CYLINDRICAL_SURFACE('',#10070,1.82880000000002);
#1720=CYLINDRICAL_SURFACE('',#10073,0.2);
#1721=CYLINDRICAL_SURFACE('',#10078,0.2);
#1722=CYLINDRICAL_SURFACE('',#10083,0.2);
#1723=CYLINDRICAL_SURFACE('',#10089,0.2);
#1724=CYLINDRICAL_SURFACE('',#10091,1.82880000000002);
#1725=CYLINDRICAL_SURFACE('',#10094,0.2);
#1726=CYLINDRICAL_SURFACE('',#10101,0.2);
#1727=CYLINDRICAL_SURFACE('',#10109,0.2);
#1728=CYLINDRICAL_SURFACE('',#10114,0.2);
#1729=CYLINDRICAL_SURFACE('',#10116,0.5);
#1730=CYLINDRICAL_SURFACE('',#10123,1.82880000000002);
#1731=CYLINDRICAL_SURFACE('',#10125,0.2);
#1732=CYLINDRICAL_SURFACE('',#10132,0.2);
#1733=CYLINDRICAL_SURFACE('',#10139,0.2);
#1734=CYLINDRICAL_SURFACE('',#10143,0.2);
#1735=CYLINDRICAL_SURFACE('',#10145,0.5);
#1736=CYLINDRICAL_SURFACE('',#10148,1.82880000000002);
#1737=CYLINDRICAL_SURFACE('',#10161,1.);
#1738=CYLINDRICAL_SURFACE('',#10165,1.);
#1739=CYLINDRICAL_SURFACE('',#10166,1.);
#1740=CYLINDRICAL_SURFACE('',#10180,1.);
#1741=CYLINDRICAL_SURFACE('',#10181,1.);
#1742=CYLINDRICAL_SURFACE('',#10182,1.);
#1743=CYLINDRICAL_SURFACE('',#10183,0.5);
#1744=CYLINDRICAL_SURFACE('',#10187,0.5);
#1745=CYLINDRICAL_SURFACE('',#10188,1.);
#1746=CYLINDRICAL_SURFACE('',#10192,1.);
#1747=CYLINDRICAL_SURFACE('',#10195,0.5);
#1748=CYLINDRICAL_SURFACE('',#10196,0.5);
#1749=CYLINDRICAL_SURFACE('',#10203,0.5);
#1750=CYLINDRICAL_SURFACE('',#10209,1.);
#1751=CYLINDRICAL_SURFACE('',#10211,1.);
#1752=CYLINDRICAL_SURFACE('',#10215,1.);
#1753=CYLINDRICAL_SURFACE('',#10217,0.5);
#1754=CYLINDRICAL_SURFACE('',#10221,1.);
#1755=CYLINDRICAL_SURFACE('',#10222,1.);
#1756=CYLINDRICAL_SURFACE('',#10226,1.);
#1757=CYLINDRICAL_SURFACE('',#10239,0.5);
#1758=CYLINDRICAL_SURFACE('',#10240,1.);
#1759=CYLINDRICAL_SURFACE('',#10241,0.5);
#1760=CYLINDRICAL_SURFACE('',#10242,0.5);
#1761=CYLINDRICAL_SURFACE('',#10243,0.5);
#1762=CYLINDRICAL_SURFACE('',#10244,0.5);
#1763=CYLINDRICAL_SURFACE('',#10245,1.);
#1764=CYLINDRICAL_SURFACE('',#10260,10.);
#1765=CYLINDRICAL_SURFACE('',#10279,0.990600000000022);
#1766=CYLINDRICAL_SURFACE('',#10280,0.990600000000022);
#1767=CYLINDRICAL_SURFACE('',#10286,0.2);
#1768=CYLINDRICAL_SURFACE('',#10291,0.2);
#1769=CYLINDRICAL_SURFACE('',#10297,0.2);
#1770=CYLINDRICAL_SURFACE('',#10301,0.2);
#1771=CYLINDRICAL_SURFACE('',#10304,1.82880000000002);
#1772=CYLINDRICAL_SURFACE('',#10307,0.2);
#1773=CYLINDRICAL_SURFACE('',#10312,0.2);
#1774=CYLINDRICAL_SURFACE('',#10317,0.2);
#1775=CYLINDRICAL_SURFACE('',#10323,0.2);
#1776=CYLINDRICAL_SURFACE('',#10325,1.82880000000002);
#1777=CYLINDRICAL_SURFACE('',#10328,0.2);
#1778=CYLINDRICAL_SURFACE('',#10335,0.2);
#1779=CYLINDRICAL_SURFACE('',#10343,0.2);
#1780=CYLINDRICAL_SURFACE('',#10348,0.2);
#1781=CYLINDRICAL_SURFACE('',#10350,0.5);
#1782=CYLINDRICAL_SURFACE('',#10357,1.82880000000002);
#1783=CYLINDRICAL_SURFACE('',#10359,0.2);
#1784=CYLINDRICAL_SURFACE('',#10366,0.2);
#1785=CYLINDRICAL_SURFACE('',#10373,0.2);
#1786=CYLINDRICAL_SURFACE('',#10377,0.2);
#1787=CYLINDRICAL_SURFACE('',#10379,0.5);
#1788=CYLINDRICAL_SURFACE('',#10382,1.82880000000002);
#1789=CYLINDRICAL_SURFACE('',#10394,1.);
#1790=CYLINDRICAL_SURFACE('',#10397,1.);
#1791=CYLINDRICAL_SURFACE('',#10398,1.);
#1792=CYLINDRICAL_SURFACE('',#10410,1.);
#1793=CYLINDRICAL_SURFACE('',#10411,1.);
#1794=CYLINDRICAL_SURFACE('',#10412,1.);
#1795=CYLINDRICAL_SURFACE('',#10413,0.5);
#1796=CYLINDRICAL_SURFACE('',#10417,0.5);
#1797=CYLINDRICAL_SURFACE('',#10418,1.);
#1798=CYLINDRICAL_SURFACE('',#10421,1.);
#1799=CYLINDRICAL_SURFACE('',#10424,0.5);
#1800=CYLINDRICAL_SURFACE('',#10425,0.5);
#1801=CYLINDRICAL_SURFACE('',#10432,0.5);
#1802=CYLINDRICAL_SURFACE('',#10438,1.);
#1803=CYLINDRICAL_SURFACE('',#10440,1.);
#1804=CYLINDRICAL_SURFACE('',#10444,1.);
#1805=CYLINDRICAL_SURFACE('',#10446,0.5);
#1806=CYLINDRICAL_SURFACE('',#10450,1.);
#1807=CYLINDRICAL_SURFACE('',#10451,1.);
#1808=CYLINDRICAL_SURFACE('',#10455,1.);
#1809=CYLINDRICAL_SURFACE('',#10468,0.5);
#1810=CYLINDRICAL_SURFACE('',#10469,1.);
#1811=CYLINDRICAL_SURFACE('',#10470,0.5);
#1812=CYLINDRICAL_SURFACE('',#10471,0.5);
#1813=CYLINDRICAL_SURFACE('',#10472,0.5);
#1814=CYLINDRICAL_SURFACE('',#10473,0.5);
#1815=CYLINDRICAL_SURFACE('',#10474,1.);
#1816=CYLINDRICAL_SURFACE('',#10492,0.990600000000022);
#1817=CYLINDRICAL_SURFACE('',#10494,0.45720000006189);
#1818=CYLINDRICAL_SURFACE('',#10498,0.457200000004114);
#1819=CYLINDRICAL_SURFACE('',#10502,0.2);
#1820=CYLINDRICAL_SURFACE('',#10507,0.2);
#1821=CYLINDRICAL_SURFACE('',#10513,0.2);
#1822=CYLINDRICAL_SURFACE('',#10517,0.2);
#1823=CYLINDRICAL_SURFACE('',#10520,1.82880000000002);
#1824=CYLINDRICAL_SURFACE('',#10523,0.2);
#1825=CYLINDRICAL_SURFACE('',#10528,0.2);
#1826=CYLINDRICAL_SURFACE('',#10533,0.2);
#1827=CYLINDRICAL_SURFACE('',#10539,0.2);
#1828=CYLINDRICAL_SURFACE('',#10541,1.82880000000002);
#1829=CYLINDRICAL_SURFACE('',#10544,0.2);
#1830=CYLINDRICAL_SURFACE('',#10551,0.2);
#1831=CYLINDRICAL_SURFACE('',#10559,0.2);
#1832=CYLINDRICAL_SURFACE('',#10564,0.2);
#1833=CYLINDRICAL_SURFACE('',#10566,0.5);
#1834=CYLINDRICAL_SURFACE('',#10573,1.82880000000002);
#1835=CYLINDRICAL_SURFACE('',#10575,0.2);
#1836=CYLINDRICAL_SURFACE('',#10582,0.2);
#1837=CYLINDRICAL_SURFACE('',#10589,0.2);
#1838=CYLINDRICAL_SURFACE('',#10593,0.2);
#1839=CYLINDRICAL_SURFACE('',#10595,0.5);
#1840=CYLINDRICAL_SURFACE('',#10598,1.82880000000002);
#1841=CYLINDRICAL_SURFACE('',#10611,1.);
#1842=CYLINDRICAL_SURFACE('',#10615,1.);
#1843=CYLINDRICAL_SURFACE('',#10616,1.);
#1844=CYLINDRICAL_SURFACE('',#10630,1.);
#1845=CYLINDRICAL_SURFACE('',#10631,1.);
#1846=CYLINDRICAL_SURFACE('',#10632,1.);
#1847=CYLINDRICAL_SURFACE('',#10633,0.5);
#1848=CYLINDRICAL_SURFACE('',#10637,0.5);
#1849=CYLINDRICAL_SURFACE('',#10638,1.);
#1850=CYLINDRICAL_SURFACE('',#10642,1.);
#1851=CYLINDRICAL_SURFACE('',#10644,0.5);
#1852=CYLINDRICAL_SURFACE('',#10645,0.5);
#1853=CYLINDRICAL_SURFACE('',#10652,0.5);
#1854=CYLINDRICAL_SURFACE('',#10658,1.);
#1855=CYLINDRICAL_SURFACE('',#10660,1.);
#1856=CYLINDRICAL_SURFACE('',#10664,1.);
#1857=CYLINDRICAL_SURFACE('',#10666,0.5);
#1858=CYLINDRICAL_SURFACE('',#10670,1.);
#1859=CYLINDRICAL_SURFACE('',#10671,1.);
#1860=CYLINDRICAL_SURFACE('',#10675,1.);
#1861=CYLINDRICAL_SURFACE('',#10688,0.5);
#1862=CYLINDRICAL_SURFACE('',#10689,1.);
#1863=CYLINDRICAL_SURFACE('',#10690,0.5);
#1864=CYLINDRICAL_SURFACE('',#10691,0.5);
#1865=CYLINDRICAL_SURFACE('',#10692,0.5);
#1866=CYLINDRICAL_SURFACE('',#10693,0.5);
#1867=CYLINDRICAL_SURFACE('',#10694,1.);
#1868=CYLINDRICAL_SURFACE('',#10704,10.);
#1869=CYLINDRICAL_SURFACE('',#10717,0.990600000000022);
#1870=CYLINDRICAL_SURFACE('',#10719,0.990600000000022);
#1871=CYLINDRICAL_SURFACE('',#10724,0.2);
#1872=CYLINDRICAL_SURFACE('',#10729,0.2);
#1873=CYLINDRICAL_SURFACE('',#10735,0.2);
#1874=CYLINDRICAL_SURFACE('',#10739,0.2);
#1875=CYLINDRICAL_SURFACE('',#10742,1.82880000000002);
#1876=CYLINDRICAL_SURFACE('',#10745,0.2);
#1877=CYLINDRICAL_SURFACE('',#10750,0.2);
#1878=CYLINDRICAL_SURFACE('',#10755,0.2);
#1879=CYLINDRICAL_SURFACE('',#10761,0.2);
#1880=CYLINDRICAL_SURFACE('',#10763,1.82880000000002);
#1881=CYLINDRICAL_SURFACE('',#10766,0.2);
#1882=CYLINDRICAL_SURFACE('',#10773,0.2);
#1883=CYLINDRICAL_SURFACE('',#10781,0.2);
#1884=CYLINDRICAL_SURFACE('',#10786,0.2);
#1885=CYLINDRICAL_SURFACE('',#10788,0.5);
#1886=CYLINDRICAL_SURFACE('',#10795,1.82880000000002);
#1887=CYLINDRICAL_SURFACE('',#10797,0.2);
#1888=CYLINDRICAL_SURFACE('',#10804,0.2);
#1889=CYLINDRICAL_SURFACE('',#10811,0.2);
#1890=CYLINDRICAL_SURFACE('',#10815,0.2);
#1891=CYLINDRICAL_SURFACE('',#10817,0.5);
#1892=CYLINDRICAL_SURFACE('',#10820,1.82880000000002);
#1893=CYLINDRICAL_SURFACE('',#10832,1.);
#1894=CYLINDRICAL_SURFACE('',#10835,1.);
#1895=CYLINDRICAL_SURFACE('',#10836,1.);
#1896=CYLINDRICAL_SURFACE('',#10848,1.);
#1897=CYLINDRICAL_SURFACE('',#10849,1.);
#1898=CYLINDRICAL_SURFACE('',#10850,1.);
#1899=CYLINDRICAL_SURFACE('',#10851,0.5);
#1900=CYLINDRICAL_SURFACE('',#10855,0.5);
#1901=CYLINDRICAL_SURFACE('',#10856,1.);
#1902=CYLINDRICAL_SURFACE('',#10859,1.);
#1903=CYLINDRICAL_SURFACE('',#10861,0.5);
#1904=CYLINDRICAL_SURFACE('',#10862,0.5);
#1905=CYLINDRICAL_SURFACE('',#10869,0.5);
#1906=CYLINDRICAL_SURFACE('',#10875,1.);
#1907=CYLINDRICAL_SURFACE('',#10877,1.);
#1908=CYLINDRICAL_SURFACE('',#10881,1.);
#1909=CYLINDRICAL_SURFACE('',#10883,0.5);
#1910=CYLINDRICAL_SURFACE('',#10887,1.);
#1911=CYLINDRICAL_SURFACE('',#10888,1.);
#1912=CYLINDRICAL_SURFACE('',#10892,1.);
#1913=CYLINDRICAL_SURFACE('',#10905,0.5);
#1914=CYLINDRICAL_SURFACE('',#10906,1.);
#1915=CYLINDRICAL_SURFACE('',#10907,0.5);
#1916=CYLINDRICAL_SURFACE('',#10908,0.5);
#1917=CYLINDRICAL_SURFACE('',#10909,0.5);
#1918=CYLINDRICAL_SURFACE('',#10910,0.5);
#1919=CYLINDRICAL_SURFACE('',#10911,1.);
#1920=CYLINDRICAL_SURFACE('',#10923,0.990600000000022);
#1921=CYLINDRICAL_SURFACE('',#10925,0.45720000006189);
#1922=CYLINDRICAL_SURFACE('',#10929,0.457200000004114);
#1923=CYLINDRICAL_SURFACE('',#10932,23.238);
#1924=CYLINDRICAL_SURFACE('',#10937,6.49999999999998);
#1925=CYLINDRICAL_SURFACE('',#10951,13.2018786973905);
#1926=CYLINDRICAL_SURFACE('',#10962,23.238);
#1927=CYLINDRICAL_SURFACE('',#10992,10.);
#1928=CYLINDRICAL_SURFACE('',#11012,0.457200001058969);
#1929=CYLINDRICAL_SURFACE('',#11015,0.457200000012143);
#1930=CYLINDRICAL_SURFACE('',#11021,6.49999999999998);
#1931=CYLINDRICAL_SURFACE('',#11025,0.457200000012143);
#1932=CYLINDRICAL_SURFACE('',#11029,0.457200001058969);
#1933=CYLINDRICAL_SURFACE('',#11052,9.67127869740604);
#1934=CYLINDRICAL_SURFACE('',#11059,13.2018786973905);
#1935=CYLINDRICAL_SURFACE('',#11066,0.990600000000022);
#1936=CYLINDRICAL_SURFACE('',#11069,0.45720000006189);
#1937=CYLINDRICAL_SURFACE('',#11072,0.457200000004114);
#1938=CYLINDRICAL_SURFACE('',#11074,0.457200000012143);
#1939=CYLINDRICAL_SURFACE('',#11077,0.457200001058969);
#1940=CYLINDRICAL_SURFACE('',#11089,9.67127869740604);
#1941=CYLINDRICAL_SURFACE('',#11094,13.2018786973905);
#1942=CYLINDRICAL_SURFACE('',#11107,9.67127869740604);
#1943=CYLINDRICAL_SURFACE('',#11114,13.2018786973905);
#1944=CYLINDRICAL_SURFACE('',#11121,0.990600000000022);
#1945=CYLINDRICAL_SURFACE('',#11125,0.45720000006189);
#1946=CYLINDRICAL_SURFACE('',#11128,0.457200000004114);
#1947=CYLINDRICAL_SURFACE('',#11130,0.457200000012143);
#1948=CYLINDRICAL_SURFACE('',#11132,0.457200001058969);
#1949=CYLINDRICAL_SURFACE('',#11140,9.67127869740604);
#1950=CYLINDRICAL_SURFACE('',#11151,10.);
#1951=CYLINDRICAL_SURFACE('',#11153,6.49999999999998);
#1952=CYLINDRICAL_SURFACE('',#11156,6.49999999999998);
#1953=FACE_OUTER_BOUND('',#2568,.T.);
#1954=FACE_OUTER_BOUND('',#2569,.T.);
#1955=FACE_OUTER_BOUND('',#2570,.T.);
#1956=FACE_OUTER_BOUND('',#2571,.T.);
#1957=FACE_OUTER_BOUND('',#2572,.T.);
#1958=FACE_OUTER_BOUND('',#2573,.T.);
#1959=FACE_OUTER_BOUND('',#2574,.T.);
#1960=FACE_OUTER_BOUND('',#2575,.T.);
#1961=FACE_OUTER_BOUND('',#2576,.T.);
#1962=FACE_OUTER_BOUND('',#2577,.T.);
#1963=FACE_OUTER_BOUND('',#2578,.T.);
#1964=FACE_OUTER_BOUND('',#2579,.T.);
#1965=FACE_OUTER_BOUND('',#2580,.T.);
#1966=FACE_OUTER_BOUND('',#2581,.T.);
#1967=FACE_OUTER_BOUND('',#2582,.T.);
#1968=FACE_OUTER_BOUND('',#2583,.T.);
#1969=FACE_OUTER_BOUND('',#2584,.T.);
#1970=FACE_OUTER_BOUND('',#2585,.T.);
#1971=FACE_OUTER_BOUND('',#2586,.T.);
#1972=FACE_OUTER_BOUND('',#2587,.T.);
#1973=FACE_OUTER_BOUND('',#2588,.T.);
#1974=FACE_OUTER_BOUND('',#2589,.T.);
#1975=FACE_OUTER_BOUND('',#2590,.T.);
#1976=FACE_OUTER_BOUND('',#2591,.T.);
#1977=FACE_OUTER_BOUND('',#2592,.T.);
#1978=FACE_OUTER_BOUND('',#2593,.T.);
#1979=FACE_OUTER_BOUND('',#2594,.T.);
#1980=FACE_OUTER_BOUND('',#2595,.T.);
#1981=FACE_OUTER_BOUND('',#2596,.T.);
#1982=FACE_OUTER_BOUND('',#2597,.T.);
#1983=FACE_OUTER_BOUND('',#2598,.T.);
#1984=FACE_OUTER_BOUND('',#2599,.T.);
#1985=FACE_OUTER_BOUND('',#2600,.T.);
#1986=FACE_OUTER_BOUND('',#2601,.T.);
#1987=FACE_OUTER_BOUND('',#2602,.T.);
#1988=FACE_OUTER_BOUND('',#2603,.T.);
#1989=FACE_OUTER_BOUND('',#2604,.T.);
#1990=FACE_OUTER_BOUND('',#2605,.T.);
#1991=FACE_OUTER_BOUND('',#2606,.T.);
#1992=FACE_OUTER_BOUND('',#2607,.T.);
#1993=FACE_OUTER_BOUND('',#2608,.T.);
#1994=FACE_OUTER_BOUND('',#2609,.T.);
#1995=FACE_OUTER_BOUND('',#2610,.T.);
#1996=FACE_OUTER_BOUND('',#2611,.T.);
#1997=FACE_OUTER_BOUND('',#2612,.T.);
#1998=FACE_OUTER_BOUND('',#2613,.T.);
#1999=FACE_OUTER_BOUND('',#2614,.T.);
#2000=FACE_OUTER_BOUND('',#2615,.T.);
#2001=FACE_OUTER_BOUND('',#2616,.T.);
#2002=FACE_OUTER_BOUND('',#2617,.T.);
#2003=FACE_OUTER_BOUND('',#2618,.T.);
#2004=FACE_OUTER_BOUND('',#2619,.T.);
#2005=FACE_OUTER_BOUND('',#2620,.T.);
#2006=FACE_OUTER_BOUND('',#2621,.T.);
#2007=FACE_OUTER_BOUND('',#2622,.T.);
#2008=FACE_OUTER_BOUND('',#2623,.T.);
#2009=FACE_OUTER_BOUND('',#2624,.T.);
#2010=FACE_OUTER_BOUND('',#2625,.T.);
#2011=FACE_OUTER_BOUND('',#2626,.T.);
#2012=FACE_OUTER_BOUND('',#2627,.T.);
#2013=FACE_OUTER_BOUND('',#2628,.T.);
#2014=FACE_OUTER_BOUND('',#2629,.T.);
#2015=FACE_OUTER_BOUND('',#2630,.T.);
#2016=FACE_OUTER_BOUND('',#2631,.T.);
#2017=FACE_OUTER_BOUND('',#2632,.T.);
#2018=FACE_OUTER_BOUND('',#2633,.T.);
#2019=FACE_OUTER_BOUND('',#2634,.T.);
#2020=FACE_OUTER_BOUND('',#2635,.T.);
#2021=FACE_OUTER_BOUND('',#2636,.T.);
#2022=FACE_OUTER_BOUND('',#2637,.T.);
#2023=FACE_OUTER_BOUND('',#2638,.T.);
#2024=FACE_OUTER_BOUND('',#2639,.T.);
#2025=FACE_OUTER_BOUND('',#2640,.T.);
#2026=FACE_OUTER_BOUND('',#2641,.T.);
#2027=FACE_OUTER_BOUND('',#2642,.T.);
#2028=FACE_OUTER_BOUND('',#2643,.T.);
#2029=FACE_OUTER_BOUND('',#2644,.T.);
#2030=FACE_OUTER_BOUND('',#2645,.T.);
#2031=FACE_OUTER_BOUND('',#2646,.T.);
#2032=FACE_OUTER_BOUND('',#2647,.T.);
#2033=FACE_OUTER_BOUND('',#2648,.T.);
#2034=FACE_OUTER_BOUND('',#2649,.T.);
#2035=FACE_OUTER_BOUND('',#2650,.T.);
#2036=FACE_OUTER_BOUND('',#2651,.T.);
#2037=FACE_OUTER_BOUND('',#2652,.T.);
#2038=FACE_OUTER_BOUND('',#2653,.T.);
#2039=FACE_OUTER_BOUND('',#2654,.T.);
#2040=FACE_OUTER_BOUND('',#2655,.T.);
#2041=FACE_OUTER_BOUND('',#2656,.T.);
#2042=FACE_OUTER_BOUND('',#2657,.T.);
#2043=FACE_OUTER_BOUND('',#2658,.T.);
#2044=FACE_OUTER_BOUND('',#2659,.T.);
#2045=FACE_OUTER_BOUND('',#2660,.T.);
#2046=FACE_OUTER_BOUND('',#2661,.T.);
#2047=FACE_OUTER_BOUND('',#2662,.T.);
#2048=FACE_OUTER_BOUND('',#2663,.T.);
#2049=FACE_OUTER_BOUND('',#2664,.T.);
#2050=FACE_OUTER_BOUND('',#2665,.T.);
#2051=FACE_OUTER_BOUND('',#2666,.T.);
#2052=FACE_OUTER_BOUND('',#2667,.T.);
#2053=FACE_OUTER_BOUND('',#2668,.T.);
#2054=FACE_OUTER_BOUND('',#2669,.T.);
#2055=FACE_OUTER_BOUND('',#2670,.T.);
#2056=FACE_OUTER_BOUND('',#2671,.T.);
#2057=FACE_OUTER_BOUND('',#2672,.T.);
#2058=FACE_OUTER_BOUND('',#2673,.T.);
#2059=FACE_OUTER_BOUND('',#2674,.T.);
#2060=FACE_OUTER_BOUND('',#2675,.T.);
#2061=FACE_OUTER_BOUND('',#2676,.T.);
#2062=FACE_OUTER_BOUND('',#2677,.T.);
#2063=FACE_OUTER_BOUND('',#2678,.T.);
#2064=FACE_OUTER_BOUND('',#2679,.T.);
#2065=FACE_OUTER_BOUND('',#2680,.T.);
#2066=FACE_OUTER_BOUND('',#2681,.T.);
#2067=FACE_OUTER_BOUND('',#2682,.T.);
#2068=FACE_OUTER_BOUND('',#2683,.T.);
#2069=FACE_OUTER_BOUND('',#2684,.T.);
#2070=FACE_OUTER_BOUND('',#2685,.T.);
#2071=FACE_OUTER_BOUND('',#2686,.T.);
#2072=FACE_OUTER_BOUND('',#2687,.T.);
#2073=FACE_OUTER_BOUND('',#2688,.T.);
#2074=FACE_OUTER_BOUND('',#2689,.T.);
#2075=FACE_OUTER_BOUND('',#2690,.T.);
#2076=FACE_OUTER_BOUND('',#2691,.T.);
#2077=FACE_OUTER_BOUND('',#2692,.T.);
#2078=FACE_OUTER_BOUND('',#2693,.T.);
#2079=FACE_OUTER_BOUND('',#2694,.T.);
#2080=FACE_OUTER_BOUND('',#2695,.T.);
#2081=FACE_OUTER_BOUND('',#2696,.T.);
#2082=FACE_OUTER_BOUND('',#2697,.T.);
#2083=FACE_OUTER_BOUND('',#2698,.T.);
#2084=FACE_OUTER_BOUND('',#2699,.T.);
#2085=FACE_OUTER_BOUND('',#2700,.T.);
#2086=FACE_OUTER_BOUND('',#2701,.T.);
#2087=FACE_OUTER_BOUND('',#2704,.T.);
#2088=FACE_OUTER_BOUND('',#2705,.T.);
#2089=FACE_OUTER_BOUND('',#2706,.T.);
#2090=FACE_OUTER_BOUND('',#2707,.T.);
#2091=FACE_OUTER_BOUND('',#2708,.T.);
#2092=FACE_OUTER_BOUND('',#2709,.T.);
#2093=FACE_OUTER_BOUND('',#2710,.T.);
#2094=FACE_OUTER_BOUND('',#2711,.T.);
#2095=FACE_OUTER_BOUND('',#2712,.T.);
#2096=FACE_OUTER_BOUND('',#2713,.T.);
#2097=FACE_OUTER_BOUND('',#2714,.T.);
#2098=FACE_OUTER_BOUND('',#2715,.T.);
#2099=FACE_OUTER_BOUND('',#2716,.T.);
#2100=FACE_OUTER_BOUND('',#2717,.T.);
#2101=FACE_OUTER_BOUND('',#2718,.T.);
#2102=FACE_OUTER_BOUND('',#2719,.T.);
#2103=FACE_OUTER_BOUND('',#2720,.T.);
#2104=FACE_OUTER_BOUND('',#2721,.T.);
#2105=FACE_OUTER_BOUND('',#2722,.T.);
#2106=FACE_OUTER_BOUND('',#2723,.T.);
#2107=FACE_OUTER_BOUND('',#2724,.T.);
#2108=FACE_OUTER_BOUND('',#2725,.T.);
#2109=FACE_OUTER_BOUND('',#2726,.T.);
#2110=FACE_OUTER_BOUND('',#2727,.T.);
#2111=FACE_OUTER_BOUND('',#2728,.T.);
#2112=FACE_OUTER_BOUND('',#2729,.T.);
#2113=FACE_OUTER_BOUND('',#2730,.T.);
#2114=FACE_OUTER_BOUND('',#2731,.T.);
#2115=FACE_OUTER_BOUND('',#2732,.T.);
#2116=FACE_OUTER_BOUND('',#2733,.T.);
#2117=FACE_OUTER_BOUND('',#2734,.T.);
#2118=FACE_OUTER_BOUND('',#2735,.T.);
#2119=FACE_OUTER_BOUND('',#2736,.T.);
#2120=FACE_OUTER_BOUND('',#2737,.T.);
#2121=FACE_OUTER_BOUND('',#2738,.T.);
#2122=FACE_OUTER_BOUND('',#2739,.T.);
#2123=FACE_OUTER_BOUND('',#2740,.T.);
#2124=FACE_OUTER_BOUND('',#2741,.T.);
#2125=FACE_OUTER_BOUND('',#2742,.T.);
#2126=FACE_OUTER_BOUND('',#2743,.T.);
#2127=FACE_OUTER_BOUND('',#2744,.T.);
#2128=FACE_OUTER_BOUND('',#2745,.T.);
#2129=FACE_OUTER_BOUND('',#2746,.T.);
#2130=FACE_OUTER_BOUND('',#2747,.T.);
#2131=FACE_OUTER_BOUND('',#2748,.T.);
#2132=FACE_OUTER_BOUND('',#2749,.T.);
#2133=FACE_OUTER_BOUND('',#2750,.T.);
#2134=FACE_OUTER_BOUND('',#2751,.T.);
#2135=FACE_OUTER_BOUND('',#2752,.T.);
#2136=FACE_OUTER_BOUND('',#2753,.T.);
#2137=FACE_OUTER_BOUND('',#2754,.T.);
#2138=FACE_OUTER_BOUND('',#2755,.T.);
#2139=FACE_OUTER_BOUND('',#2756,.T.);
#2140=FACE_OUTER_BOUND('',#2757,.T.);
#2141=FACE_OUTER_BOUND('',#2758,.T.);
#2142=FACE_OUTER_BOUND('',#2759,.T.);
#2143=FACE_OUTER_BOUND('',#2760,.T.);
#2144=FACE_OUTER_BOUND('',#2761,.T.);
#2145=FACE_OUTER_BOUND('',#2762,.T.);
#2146=FACE_OUTER_BOUND('',#2763,.T.);
#2147=FACE_OUTER_BOUND('',#2764,.T.);
#2148=FACE_OUTER_BOUND('',#2765,.T.);
#2149=FACE_OUTER_BOUND('',#2766,.T.);
#2150=FACE_OUTER_BOUND('',#2767,.T.);
#2151=FACE_OUTER_BOUND('',#2768,.T.);
#2152=FACE_OUTER_BOUND('',#2769,.T.);
#2153=FACE_OUTER_BOUND('',#2770,.T.);
#2154=FACE_OUTER_BOUND('',#2771,.T.);
#2155=FACE_OUTER_BOUND('',#2772,.T.);
#2156=FACE_OUTER_BOUND('',#2773,.T.);
#2157=FACE_OUTER_BOUND('',#2774,.T.);
#2158=FACE_OUTER_BOUND('',#2775,.T.);
#2159=FACE_OUTER_BOUND('',#2776,.T.);
#2160=FACE_OUTER_BOUND('',#2777,.T.);
#2161=FACE_OUTER_BOUND('',#2778,.T.);
#2162=FACE_OUTER_BOUND('',#2779,.T.);
#2163=FACE_OUTER_BOUND('',#2780,.T.);
#2164=FACE_OUTER_BOUND('',#2781,.T.);
#2165=FACE_OUTER_BOUND('',#2782,.T.);
#2166=FACE_OUTER_BOUND('',#2783,.T.);
#2167=FACE_OUTER_BOUND('',#2784,.T.);
#2168=FACE_OUTER_BOUND('',#2785,.T.);
#2169=FACE_OUTER_BOUND('',#2786,.T.);
#2170=FACE_OUTER_BOUND('',#2787,.T.);
#2171=FACE_OUTER_BOUND('',#2788,.T.);
#2172=FACE_OUTER_BOUND('',#2789,.T.);
#2173=FACE_OUTER_BOUND('',#2790,.T.);
#2174=FACE_OUTER_BOUND('',#2791,.T.);
#2175=FACE_OUTER_BOUND('',#2792,.T.);
#2176=FACE_OUTER_BOUND('',#2793,.T.);
#2177=FACE_OUTER_BOUND('',#2794,.T.);
#2178=FACE_OUTER_BOUND('',#2795,.T.);
#2179=FACE_OUTER_BOUND('',#2796,.T.);
#2180=FACE_OUTER_BOUND('',#2797,.T.);
#2181=FACE_OUTER_BOUND('',#2798,.T.);
#2182=FACE_OUTER_BOUND('',#2799,.T.);
#2183=FACE_OUTER_BOUND('',#2800,.T.);
#2184=FACE_OUTER_BOUND('',#2801,.T.);
#2185=FACE_OUTER_BOUND('',#2802,.T.);
#2186=FACE_OUTER_BOUND('',#2803,.T.);
#2187=FACE_OUTER_BOUND('',#2804,.T.);
#2188=FACE_OUTER_BOUND('',#2805,.T.);
#2189=FACE_OUTER_BOUND('',#2806,.T.);
#2190=FACE_OUTER_BOUND('',#2807,.T.);
#2191=FACE_OUTER_BOUND('',#2808,.T.);
#2192=FACE_OUTER_BOUND('',#2809,.T.);
#2193=FACE_OUTER_BOUND('',#2810,.T.);
#2194=FACE_OUTER_BOUND('',#2811,.T.);
#2195=FACE_OUTER_BOUND('',#2812,.T.);
#2196=FACE_OUTER_BOUND('',#2813,.T.);
#2197=FACE_OUTER_BOUND('',#2814,.T.);
#2198=FACE_OUTER_BOUND('',#2815,.T.);
#2199=FACE_OUTER_BOUND('',#2816,.T.);
#2200=FACE_OUTER_BOUND('',#2817,.T.);
#2201=FACE_OUTER_BOUND('',#2818,.T.);
#2202=FACE_OUTER_BOUND('',#2819,.T.);
#2203=FACE_OUTER_BOUND('',#2820,.T.);
#2204=FACE_OUTER_BOUND('',#2821,.T.);
#2205=FACE_OUTER_BOUND('',#2822,.T.);
#2206=FACE_OUTER_BOUND('',#2823,.T.);
#2207=FACE_OUTER_BOUND('',#2824,.T.);
#2208=FACE_OUTER_BOUND('',#2825,.T.);
#2209=FACE_OUTER_BOUND('',#2826,.T.);
#2210=FACE_OUTER_BOUND('',#2827,.T.);
#2211=FACE_OUTER_BOUND('',#2828,.T.);
#2212=FACE_OUTER_BOUND('',#2829,.T.);
#2213=FACE_OUTER_BOUND('',#2830,.T.);
#2214=FACE_OUTER_BOUND('',#2831,.T.);
#2215=FACE_OUTER_BOUND('',#2832,.T.);
#2216=FACE_OUTER_BOUND('',#2833,.T.);
#2217=FACE_OUTER_BOUND('',#2834,.T.);
#2218=FACE_OUTER_BOUND('',#2835,.T.);
#2219=FACE_OUTER_BOUND('',#2836,.T.);
#2220=FACE_OUTER_BOUND('',#2837,.T.);
#2221=FACE_OUTER_BOUND('',#2838,.T.);
#2222=FACE_OUTER_BOUND('',#2839,.T.);
#2223=FACE_OUTER_BOUND('',#2840,.T.);
#2224=FACE_OUTER_BOUND('',#2841,.T.);
#2225=FACE_OUTER_BOUND('',#2842,.T.);
#2226=FACE_OUTER_BOUND('',#2843,.T.);
#2227=FACE_OUTER_BOUND('',#2844,.T.);
#2228=FACE_OUTER_BOUND('',#2845,.T.);
#2229=FACE_OUTER_BOUND('',#2846,.T.);
#2230=FACE_OUTER_BOUND('',#2847,.T.);
#2231=FACE_OUTER_BOUND('',#2848,.T.);
#2232=FACE_OUTER_BOUND('',#2849,.T.);
#2233=FACE_OUTER_BOUND('',#2850,.T.);
#2234=FACE_OUTER_BOUND('',#2851,.T.);
#2235=FACE_OUTER_BOUND('',#2852,.T.);
#2236=FACE_OUTER_BOUND('',#2853,.T.);
#2237=FACE_OUTER_BOUND('',#2854,.T.);
#2238=FACE_OUTER_BOUND('',#2855,.T.);
#2239=FACE_OUTER_BOUND('',#2856,.T.);
#2240=FACE_OUTER_BOUND('',#2857,.T.);
#2241=FACE_OUTER_BOUND('',#2858,.T.);
#2242=FACE_OUTER_BOUND('',#2859,.T.);
#2243=FACE_OUTER_BOUND('',#2860,.T.);
#2244=FACE_OUTER_BOUND('',#2861,.T.);
#2245=FACE_OUTER_BOUND('',#2862,.T.);
#2246=FACE_OUTER_BOUND('',#2863,.T.);
#2247=FACE_OUTER_BOUND('',#2864,.T.);
#2248=FACE_OUTER_BOUND('',#2865,.T.);
#2249=FACE_OUTER_BOUND('',#2866,.T.);
#2250=FACE_OUTER_BOUND('',#2867,.T.);
#2251=FACE_OUTER_BOUND('',#2868,.T.);
#2252=FACE_OUTER_BOUND('',#2869,.T.);
#2253=FACE_OUTER_BOUND('',#2870,.T.);
#2254=FACE_OUTER_BOUND('',#2871,.T.);
#2255=FACE_OUTER_BOUND('',#2872,.T.);
#2256=FACE_OUTER_BOUND('',#2873,.T.);
#2257=FACE_OUTER_BOUND('',#2874,.T.);
#2258=FACE_OUTER_BOUND('',#2875,.T.);
#2259=FACE_OUTER_BOUND('',#2876,.T.);
#2260=FACE_OUTER_BOUND('',#2877,.T.);
#2261=FACE_OUTER_BOUND('',#2878,.T.);
#2262=FACE_OUTER_BOUND('',#2879,.T.);
#2263=FACE_OUTER_BOUND('',#2880,.T.);
#2264=FACE_OUTER_BOUND('',#2881,.T.);
#2265=FACE_OUTER_BOUND('',#2882,.T.);
#2266=FACE_OUTER_BOUND('',#2883,.T.);
#2267=FACE_OUTER_BOUND('',#2884,.T.);
#2268=FACE_OUTER_BOUND('',#2885,.T.);
#2269=FACE_OUTER_BOUND('',#2886,.T.);
#2270=FACE_OUTER_BOUND('',#2887,.T.);
#2271=FACE_OUTER_BOUND('',#2888,.T.);
#2272=FACE_OUTER_BOUND('',#2889,.T.);
#2273=FACE_OUTER_BOUND('',#2890,.T.);
#2274=FACE_OUTER_BOUND('',#2891,.T.);
#2275=FACE_OUTER_BOUND('',#2892,.T.);
#2276=FACE_OUTER_BOUND('',#2893,.T.);
#2277=FACE_OUTER_BOUND('',#2894,.T.);
#2278=FACE_OUTER_BOUND('',#2895,.T.);
#2279=FACE_OUTER_BOUND('',#2896,.T.);
#2280=FACE_OUTER_BOUND('',#2897,.T.);
#2281=FACE_OUTER_BOUND('',#2898,.T.);
#2282=FACE_OUTER_BOUND('',#2899,.T.);
#2283=FACE_OUTER_BOUND('',#2900,.T.);
#2284=FACE_OUTER_BOUND('',#2901,.T.);
#2285=FACE_OUTER_BOUND('',#2902,.T.);
#2286=FACE_OUTER_BOUND('',#2903,.T.);
#2287=FACE_OUTER_BOUND('',#2904,.T.);
#2288=FACE_OUTER_BOUND('',#2905,.T.);
#2289=FACE_OUTER_BOUND('',#2906,.T.);
#2290=FACE_OUTER_BOUND('',#2907,.T.);
#2291=FACE_OUTER_BOUND('',#2908,.T.);
#2292=FACE_OUTER_BOUND('',#2909,.T.);
#2293=FACE_OUTER_BOUND('',#2910,.T.);
#2294=FACE_OUTER_BOUND('',#2911,.T.);
#2295=FACE_OUTER_BOUND('',#2912,.T.);
#2296=FACE_OUTER_BOUND('',#2913,.T.);
#2297=FACE_OUTER_BOUND('',#2914,.T.);
#2298=FACE_OUTER_BOUND('',#2915,.T.);
#2299=FACE_OUTER_BOUND('',#2916,.T.);
#2300=FACE_OUTER_BOUND('',#2917,.T.);
#2301=FACE_OUTER_BOUND('',#2918,.T.);
#2302=FACE_OUTER_BOUND('',#2919,.T.);
#2303=FACE_OUTER_BOUND('',#2920,.T.);
#2304=FACE_OUTER_BOUND('',#2921,.T.);
#2305=FACE_OUTER_BOUND('',#2922,.T.);
#2306=FACE_OUTER_BOUND('',#2923,.T.);
#2307=FACE_OUTER_BOUND('',#2924,.T.);
#2308=FACE_OUTER_BOUND('',#2925,.T.);
#2309=FACE_OUTER_BOUND('',#2926,.T.);
#2310=FACE_OUTER_BOUND('',#2927,.T.);
#2311=FACE_OUTER_BOUND('',#2928,.T.);
#2312=FACE_OUTER_BOUND('',#2929,.T.);
#2313=FACE_OUTER_BOUND('',#2930,.T.);
#2314=FACE_OUTER_BOUND('',#2931,.T.);
#2315=FACE_OUTER_BOUND('',#2932,.T.);
#2316=FACE_OUTER_BOUND('',#2933,.T.);
#2317=FACE_OUTER_BOUND('',#2934,.T.);
#2318=FACE_OUTER_BOUND('',#2935,.T.);
#2319=FACE_OUTER_BOUND('',#2936,.T.);
#2320=FACE_OUTER_BOUND('',#2937,.T.);
#2321=FACE_OUTER_BOUND('',#2938,.T.);
#2322=FACE_OUTER_BOUND('',#2939,.T.);
#2323=FACE_OUTER_BOUND('',#2940,.T.);
#2324=FACE_OUTER_BOUND('',#2941,.T.);
#2325=FACE_OUTER_BOUND('',#2942,.T.);
#2326=FACE_OUTER_BOUND('',#2943,.T.);
#2327=FACE_OUTER_BOUND('',#2944,.T.);
#2328=FACE_OUTER_BOUND('',#2945,.T.);
#2329=FACE_OUTER_BOUND('',#2946,.T.);
#2330=FACE_OUTER_BOUND('',#2947,.T.);
#2331=FACE_OUTER_BOUND('',#2948,.T.);
#2332=FACE_OUTER_BOUND('',#2949,.T.);
#2333=FACE_OUTER_BOUND('',#2950,.T.);
#2334=FACE_OUTER_BOUND('',#2951,.T.);
#2335=FACE_OUTER_BOUND('',#2952,.T.);
#2336=FACE_OUTER_BOUND('',#2953,.T.);
#2337=FACE_OUTER_BOUND('',#2954,.T.);
#2338=FACE_OUTER_BOUND('',#2955,.T.);
#2339=FACE_OUTER_BOUND('',#2956,.T.);
#2340=FACE_OUTER_BOUND('',#2957,.T.);
#2341=FACE_OUTER_BOUND('',#2958,.T.);
#2342=FACE_OUTER_BOUND('',#2959,.T.);
#2343=FACE_OUTER_BOUND('',#2960,.T.);
#2344=FACE_OUTER_BOUND('',#2961,.T.);
#2345=FACE_OUTER_BOUND('',#2962,.T.);
#2346=FACE_OUTER_BOUND('',#2963,.T.);
#2347=FACE_OUTER_BOUND('',#2964,.T.);
#2348=FACE_OUTER_BOUND('',#2965,.T.);
#2349=FACE_OUTER_BOUND('',#2966,.T.);
#2350=FACE_OUTER_BOUND('',#2967,.T.);
#2351=FACE_OUTER_BOUND('',#2968,.T.);
#2352=FACE_OUTER_BOUND('',#2969,.T.);
#2353=FACE_OUTER_BOUND('',#2970,.T.);
#2354=FACE_OUTER_BOUND('',#2971,.T.);
#2355=FACE_OUTER_BOUND('',#2972,.T.);
#2356=FACE_OUTER_BOUND('',#2973,.T.);
#2357=FACE_OUTER_BOUND('',#2974,.T.);
#2358=FACE_OUTER_BOUND('',#2975,.T.);
#2359=FACE_OUTER_BOUND('',#2976,.T.);
#2360=FACE_OUTER_BOUND('',#2977,.T.);
#2361=FACE_OUTER_BOUND('',#2978,.T.);
#2362=FACE_OUTER_BOUND('',#2979,.T.);
#2363=FACE_OUTER_BOUND('',#2980,.T.);
#2364=FACE_OUTER_BOUND('',#2981,.T.);
#2365=FACE_OUTER_BOUND('',#2982,.T.);
#2366=FACE_OUTER_BOUND('',#2983,.T.);
#2367=FACE_OUTER_BOUND('',#2984,.T.);
#2368=FACE_OUTER_BOUND('',#2985,.T.);
#2369=FACE_OUTER_BOUND('',#2986,.T.);
#2370=FACE_OUTER_BOUND('',#2987,.T.);
#2371=FACE_OUTER_BOUND('',#2988,.T.);
#2372=FACE_OUTER_BOUND('',#2989,.T.);
#2373=FACE_OUTER_BOUND('',#2990,.T.);
#2374=FACE_OUTER_BOUND('',#2991,.T.);
#2375=FACE_OUTER_BOUND('',#2992,.T.);
#2376=FACE_OUTER_BOUND('',#2993,.T.);
#2377=FACE_OUTER_BOUND('',#2994,.T.);
#2378=FACE_OUTER_BOUND('',#2995,.T.);
#2379=FACE_OUTER_BOUND('',#2996,.T.);
#2380=FACE_OUTER_BOUND('',#2997,.T.);
#2381=FACE_OUTER_BOUND('',#2998,.T.);
#2382=FACE_OUTER_BOUND('',#2999,.T.);
#2383=FACE_OUTER_BOUND('',#3000,.T.);
#2384=FACE_OUTER_BOUND('',#3001,.T.);
#2385=FACE_OUTER_BOUND('',#3002,.T.);
#2386=FACE_OUTER_BOUND('',#3003,.T.);
#2387=FACE_OUTER_BOUND('',#3004,.T.);
#2388=FACE_OUTER_BOUND('',#3005,.T.);
#2389=FACE_OUTER_BOUND('',#3006,.T.);
#2390=FACE_OUTER_BOUND('',#3007,.T.);
#2391=FACE_OUTER_BOUND('',#3008,.T.);
#2392=FACE_OUTER_BOUND('',#3009,.T.);
#2393=FACE_OUTER_BOUND('',#3010,.T.);
#2394=FACE_OUTER_BOUND('',#3011,.T.);
#2395=FACE_OUTER_BOUND('',#3012,.T.);
#2396=FACE_OUTER_BOUND('',#3013,.T.);
#2397=FACE_OUTER_BOUND('',#3014,.T.);
#2398=FACE_OUTER_BOUND('',#3015,.T.);
#2399=FACE_OUTER_BOUND('',#3016,.T.);
#2400=FACE_OUTER_BOUND('',#3017,.T.);
#2401=FACE_OUTER_BOUND('',#3018,.T.);
#2402=FACE_OUTER_BOUND('',#3019,.T.);
#2403=FACE_OUTER_BOUND('',#3020,.T.);
#2404=FACE_OUTER_BOUND('',#3021,.T.);
#2405=FACE_OUTER_BOUND('',#3022,.T.);
#2406=FACE_OUTER_BOUND('',#3023,.T.);
#2407=FACE_OUTER_BOUND('',#3024,.T.);
#2408=FACE_OUTER_BOUND('',#3025,.T.);
#2409=FACE_OUTER_BOUND('',#3026,.T.);
#2410=FACE_OUTER_BOUND('',#3027,.T.);
#2411=FACE_OUTER_BOUND('',#3028,.T.);
#2412=FACE_OUTER_BOUND('',#3029,.T.);
#2413=FACE_OUTER_BOUND('',#3030,.T.);
#2414=FACE_OUTER_BOUND('',#3031,.T.);
#2415=FACE_OUTER_BOUND('',#3032,.T.);
#2416=FACE_OUTER_BOUND('',#3033,.T.);
#2417=FACE_OUTER_BOUND('',#3034,.T.);
#2418=FACE_OUTER_BOUND('',#3035,.T.);
#2419=FACE_OUTER_BOUND('',#3036,.T.);
#2420=FACE_OUTER_BOUND('',#3037,.T.);
#2421=FACE_OUTER_BOUND('',#3038,.T.);
#2422=FACE_OUTER_BOUND('',#3039,.T.);
#2423=FACE_OUTER_BOUND('',#3040,.T.);
#2424=FACE_OUTER_BOUND('',#3041,.T.);
#2425=FACE_OUTER_BOUND('',#3042,.T.);
#2426=FACE_OUTER_BOUND('',#3043,.T.);
#2427=FACE_OUTER_BOUND('',#3044,.T.);
#2428=FACE_OUTER_BOUND('',#3045,.T.);
#2429=FACE_OUTER_BOUND('',#3046,.T.);
#2430=FACE_OUTER_BOUND('',#3047,.T.);
#2431=FACE_OUTER_BOUND('',#3048,.T.);
#2432=FACE_OUTER_BOUND('',#3049,.T.);
#2433=FACE_OUTER_BOUND('',#3050,.T.);
#2434=FACE_OUTER_BOUND('',#3051,.T.);
#2435=FACE_OUTER_BOUND('',#3052,.T.);
#2436=FACE_OUTER_BOUND('',#3053,.T.);
#2437=FACE_OUTER_BOUND('',#3054,.T.);
#2438=FACE_OUTER_BOUND('',#3055,.T.);
#2439=FACE_OUTER_BOUND('',#3056,.T.);
#2440=FACE_OUTER_BOUND('',#3057,.T.);
#2441=FACE_OUTER_BOUND('',#3058,.T.);
#2442=FACE_OUTER_BOUND('',#3059,.T.);
#2443=FACE_OUTER_BOUND('',#3060,.T.);
#2444=FACE_OUTER_BOUND('',#3061,.T.);
#2445=FACE_OUTER_BOUND('',#3062,.T.);
#2446=FACE_OUTER_BOUND('',#3063,.T.);
#2447=FACE_OUTER_BOUND('',#3064,.T.);
#2448=FACE_OUTER_BOUND('',#3065,.T.);
#2449=FACE_OUTER_BOUND('',#3066,.T.);
#2450=FACE_OUTER_BOUND('',#3067,.T.);
#2451=FACE_OUTER_BOUND('',#3068,.T.);
#2452=FACE_OUTER_BOUND('',#3069,.T.);
#2453=FACE_OUTER_BOUND('',#3070,.T.);
#2454=FACE_OUTER_BOUND('',#3071,.T.);
#2455=FACE_OUTER_BOUND('',#3072,.T.);
#2456=FACE_OUTER_BOUND('',#3073,.T.);
#2457=FACE_OUTER_BOUND('',#3076,.T.);
#2458=FACE_OUTER_BOUND('',#3077,.T.);
#2459=FACE_OUTER_BOUND('',#3078,.T.);
#2460=FACE_OUTER_BOUND('',#3079,.T.);
#2461=FACE_OUTER_BOUND('',#3080,.T.);
#2462=FACE_OUTER_BOUND('',#3081,.T.);
#2463=FACE_OUTER_BOUND('',#3082,.T.);
#2464=FACE_OUTER_BOUND('',#3083,.T.);
#2465=FACE_OUTER_BOUND('',#3084,.T.);
#2466=FACE_OUTER_BOUND('',#3085,.T.);
#2467=FACE_OUTER_BOUND('',#3086,.T.);
#2468=FACE_OUTER_BOUND('',#3088,.T.);
#2469=FACE_OUTER_BOUND('',#3089,.T.);
#2470=FACE_OUTER_BOUND('',#3090,.T.);
#2471=FACE_OUTER_BOUND('',#3092,.T.);
#2472=FACE_OUTER_BOUND('',#3093,.T.);
#2473=FACE_OUTER_BOUND('',#3095,.T.);
#2474=FACE_OUTER_BOUND('',#3096,.T.);
#2475=FACE_OUTER_BOUND('',#3097,.T.);
#2476=FACE_OUTER_BOUND('',#3098,.T.);
#2477=FACE_OUTER_BOUND('',#3099,.T.);
#2478=FACE_OUTER_BOUND('',#3100,.T.);
#2479=FACE_OUTER_BOUND('',#3101,.T.);
#2480=FACE_OUTER_BOUND('',#3102,.T.);
#2481=FACE_OUTER_BOUND('',#3103,.T.);
#2482=FACE_OUTER_BOUND('',#3104,.T.);
#2483=FACE_OUTER_BOUND('',#3105,.T.);
#2484=FACE_OUTER_BOUND('',#3106,.T.);
#2485=FACE_OUTER_BOUND('',#3107,.T.);
#2486=FACE_OUTER_BOUND('',#3108,.T.);
#2487=FACE_OUTER_BOUND('',#3109,.T.);
#2488=FACE_OUTER_BOUND('',#3110,.T.);
#2489=FACE_OUTER_BOUND('',#3111,.T.);
#2490=FACE_OUTER_BOUND('',#3112,.T.);
#2491=FACE_OUTER_BOUND('',#3114,.T.);
#2492=FACE_OUTER_BOUND('',#3115,.T.);
#2493=FACE_OUTER_BOUND('',#3117,.T.);
#2494=FACE_OUTER_BOUND('',#3118,.T.);
#2495=FACE_OUTER_BOUND('',#3119,.T.);
#2496=FACE_OUTER_BOUND('',#3120,.T.);
#2497=FACE_OUTER_BOUND('',#3121,.T.);
#2498=FACE_OUTER_BOUND('',#3122,.T.);
#2499=FACE_OUTER_BOUND('',#3123,.T.);
#2500=FACE_OUTER_BOUND('',#3124,.T.);
#2501=FACE_OUTER_BOUND('',#3125,.T.);
#2502=FACE_OUTER_BOUND('',#3126,.T.);
#2503=FACE_OUTER_BOUND('',#3127,.T.);
#2504=FACE_OUTER_BOUND('',#3128,.T.);
#2505=FACE_OUTER_BOUND('',#3129,.T.);
#2506=FACE_OUTER_BOUND('',#3130,.T.);
#2507=FACE_OUTER_BOUND('',#3131,.T.);
#2508=FACE_OUTER_BOUND('',#3132,.T.);
#2509=FACE_OUTER_BOUND('',#3133,.T.);
#2510=FACE_OUTER_BOUND('',#3134,.T.);
#2511=FACE_OUTER_BOUND('',#3135,.T.);
#2512=FACE_OUTER_BOUND('',#3136,.T.);
#2513=FACE_OUTER_BOUND('',#3137,.T.);
#2514=FACE_OUTER_BOUND('',#3138,.T.);
#2515=FACE_OUTER_BOUND('',#3139,.T.);
#2516=FACE_OUTER_BOUND('',#3140,.T.);
#2517=FACE_OUTER_BOUND('',#3141,.T.);
#2518=FACE_OUTER_BOUND('',#3142,.T.);
#2519=FACE_OUTER_BOUND('',#3143,.T.);
#2520=FACE_OUTER_BOUND('',#3144,.T.);
#2521=FACE_OUTER_BOUND('',#3145,.T.);
#2522=FACE_OUTER_BOUND('',#3146,.T.);
#2523=FACE_OUTER_BOUND('',#3147,.T.);
#2524=FACE_OUTER_BOUND('',#3148,.T.);
#2525=FACE_OUTER_BOUND('',#3149,.T.);
#2526=FACE_OUTER_BOUND('',#3150,.T.);
#2527=FACE_OUTER_BOUND('',#3151,.T.);
#2528=FACE_OUTER_BOUND('',#3152,.T.);
#2529=FACE_OUTER_BOUND('',#3153,.T.);
#2530=FACE_OUTER_BOUND('',#3154,.T.);
#2531=FACE_OUTER_BOUND('',#3155,.T.);
#2532=FACE_OUTER_BOUND('',#3156,.T.);
#2533=FACE_OUTER_BOUND('',#3157,.T.);
#2534=FACE_OUTER_BOUND('',#3158,.T.);
#2535=FACE_OUTER_BOUND('',#3159,.T.);
#2536=FACE_OUTER_BOUND('',#3160,.T.);
#2537=FACE_OUTER_BOUND('',#3161,.T.);
#2538=FACE_OUTER_BOUND('',#3162,.T.);
#2539=FACE_OUTER_BOUND('',#3163,.T.);
#2540=FACE_OUTER_BOUND('',#3164,.T.);
#2541=FACE_OUTER_BOUND('',#3165,.T.);
#2542=FACE_OUTER_BOUND('',#3166,.T.);
#2543=FACE_OUTER_BOUND('',#3167,.T.);
#2544=FACE_OUTER_BOUND('',#3168,.T.);
#2545=FACE_OUTER_BOUND('',#3169,.T.);
#2546=FACE_OUTER_BOUND('',#3170,.T.);
#2547=FACE_OUTER_BOUND('',#3171,.T.);
#2548=FACE_OUTER_BOUND('',#3172,.T.);
#2549=FACE_OUTER_BOUND('',#3173,.T.);
#2550=FACE_OUTER_BOUND('',#3174,.T.);
#2551=FACE_OUTER_BOUND('',#3175,.T.);
#2552=FACE_OUTER_BOUND('',#3176,.T.);
#2553=FACE_OUTER_BOUND('',#3177,.T.);
#2554=FACE_OUTER_BOUND('',#3178,.T.);
#2555=FACE_OUTER_BOUND('',#3179,.T.);
#2556=FACE_OUTER_BOUND('',#3180,.T.);
#2557=FACE_OUTER_BOUND('',#3181,.T.);
#2558=FACE_OUTER_BOUND('',#3182,.T.);
#2559=FACE_OUTER_BOUND('',#3183,.T.);
#2560=FACE_OUTER_BOUND('',#3184,.T.);
#2561=FACE_OUTER_BOUND('',#3185,.T.);
#2562=FACE_OUTER_BOUND('',#3186,.T.);
#2563=FACE_OUTER_BOUND('',#3187,.T.);
#2564=FACE_OUTER_BOUND('',#3188,.T.);
#2565=FACE_OUTER_BOUND('',#3189,.T.);
#2566=FACE_OUTER_BOUND('',#3190,.T.);
#2567=FACE_OUTER_BOUND('',#3191,.T.);
#2568=EDGE_LOOP('',(#6244,#6245,#6246,#6247));
#2569=EDGE_LOOP('',(#6248,#6249,#6250,#6251));
#2570=EDGE_LOOP('',(#6252,#6253,#6254,#6255));
#2571=EDGE_LOOP('',(#6256,#6257,#6258,#6259));
#2572=EDGE_LOOP('',(#6260,#6261,#6262,#6263));
#2573=EDGE_LOOP('',(#6264,#6265,#6266,#6267));
#2574=EDGE_LOOP('',(#6268,#6269,#6270,#6271));
#2575=EDGE_LOOP('',(#6272,#6273,#6274,#6275));
#2576=EDGE_LOOP('',(#6276,#6277,#6278,#6279));
#2577=EDGE_LOOP('',(#6280,#6281,#6282,#6283));
#2578=EDGE_LOOP('',(#6284,#6285,#6286,#6287));
#2579=EDGE_LOOP('',(#6288,#6289,#6290,#6291));
#2580=EDGE_LOOP('',(#6292,#6293,#6294,#6295));
#2581=EDGE_LOOP('',(#6296,#6297,#6298,#6299));
#2582=EDGE_LOOP('',(#6300,#6301,#6302,#6303));
#2583=EDGE_LOOP('',(#6304,#6305,#6306,#6307));
#2584=EDGE_LOOP('',(#6308,#6309,#6310,#6311));
#2585=EDGE_LOOP('',(#6312,#6313,#6314,#6315));
#2586=EDGE_LOOP('',(#6316,#6317,#6318,#6319));
#2587=EDGE_LOOP('',(#6320,#6321,#6322,#6323));
#2588=EDGE_LOOP('',(#6324,#6325,#6326,#6327));
#2589=EDGE_LOOP('',(#6328,#6329,#6330,#6331));
#2590=EDGE_LOOP('',(#6332,#6333,#6334,#6335));
#2591=EDGE_LOOP('',(#6336,#6337,#6338,#6339));
#2592=EDGE_LOOP('',(#6340,#6341,#6342,#6343));
#2593=EDGE_LOOP('',(#6344,#6345,#6346,#6347));
#2594=EDGE_LOOP('',(#6348,#6349,#6350,#6351));
#2595=EDGE_LOOP('',(#6352,#6353,#6354,#6355));
#2596=EDGE_LOOP('',(#6356,#6357,#6358,#6359));
#2597=EDGE_LOOP('',(#6360,#6361,#6362,#6363));
#2598=EDGE_LOOP('',(#6364,#6365,#6366,#6367));
#2599=EDGE_LOOP('',(#6368,#6369,#6370,#6371));
#2600=EDGE_LOOP('',(#6372,#6373,#6374,#6375));
#2601=EDGE_LOOP('',(#6376,#6377,#6378,#6379));
#2602=EDGE_LOOP('',(#6380,#6381,#6382,#6383));
#2603=EDGE_LOOP('',(#6384,#6385,#6386,#6387));
#2604=EDGE_LOOP('',(#6388,#6389,#6390,#6391,#6392,#6393));
#2605=EDGE_LOOP('',(#6394,#6395,#6396,#6397));
#2606=EDGE_LOOP('',(#6398,#6399,#6400,#6401,#6402,#6403));
#2607=EDGE_LOOP('',(#6404,#6405,#6406,#6407));
#2608=EDGE_LOOP('',(#6408,#6409,#6410,#6411));
#2609=EDGE_LOOP('',(#6412,#6413,#6414,#6415));
#2610=EDGE_LOOP('',(#6416,#6417,#6418,#6419));
#2611=EDGE_LOOP('',(#6420,#6421,#6422,#6423));
#2612=EDGE_LOOP('',(#6424,#6425,#6426,#6427));
#2613=EDGE_LOOP('',(#6428,#6429,#6430,#6431));
#2614=EDGE_LOOP('',(#6432,#6433,#6434,#6435,#6436,#6437));
#2615=EDGE_LOOP('',(#6438,#6439,#6440,#6441));
#2616=EDGE_LOOP('',(#6442,#6443,#6444,#6445,#6446,#6447));
#2617=EDGE_LOOP('',(#6448,#6449,#6450,#6451));
#2618=EDGE_LOOP('',(#6452,#6453,#6454,#6455));
#2619=EDGE_LOOP('',(#6456,#6457,#6458,#6459));
#2620=EDGE_LOOP('',(#6460,#6461,#6462,#6463));
#2621=EDGE_LOOP('',(#6464,#6465,#6466,#6467));
#2622=EDGE_LOOP('',(#6468,#6469,#6470,#6471));
#2623=EDGE_LOOP('',(#6472,#6473,#6474));
#2624=EDGE_LOOP('',(#6475,#6476,#6477,#6478));
#2625=EDGE_LOOP('',(#6479,#6480,#6481));
#2626=EDGE_LOOP('',(#6482,#6483,#6484,#6485,#6486,#6487));
#2627=EDGE_LOOP('',(#6488,#6489,#6490,#6491,#6492,#6493,#6494,#6495,#6496,
#6497,#6498,#6499,#6500,#6501));
#2628=EDGE_LOOP('',(#6502,#6503,#6504,#6505,#6506));
#2629=EDGE_LOOP('',(#6507,#6508,#6509,#6510));
#2630=EDGE_LOOP('',(#6511,#6512,#6513,#6514));
#2631=EDGE_LOOP('',(#6515,#6516,#6517,#6518));
#2632=EDGE_LOOP('',(#6519,#6520,#6521,#6522));
#2633=EDGE_LOOP('',(#6523,#6524,#6525,#6526));
#2634=EDGE_LOOP('',(#6527,#6528,#6529,#6530));
#2635=EDGE_LOOP('',(#6531,#6532,#6533,#6534));
#2636=EDGE_LOOP('',(#6535,#6536,#6537));
#2637=EDGE_LOOP('',(#6538,#6539,#6540,#6541));
#2638=EDGE_LOOP('',(#6542,#6543,#6544));
#2639=EDGE_LOOP('',(#6545,#6546,#6547,#6548,#6549));
#2640=EDGE_LOOP('',(#6550,#6551,#6552,#6553,#6554));
#2641=EDGE_LOOP('',(#6555,#6556,#6557,#6558));
#2642=EDGE_LOOP('',(#6559,#6560,#6561,#6562));
#2643=EDGE_LOOP('',(#6563,#6564,#6565,#6566,#6567,#6568));
#2644=EDGE_LOOP('',(#6569,#6570,#6571));
#2645=EDGE_LOOP('',(#6572,#6573,#6574,#6575,#6576,#6577,#6578,#6579));
#2646=EDGE_LOOP('',(#6580,#6581,#6582,#6583,#6584,#6585));
#2647=EDGE_LOOP('',(#6586,#6587,#6588,#6589));
#2648=EDGE_LOOP('',(#6590,#6591,#6592,#6593,#6594));
#2649=EDGE_LOOP('',(#6595,#6596,#6597,#6598));
#2650=EDGE_LOOP('',(#6599,#6600,#6601,#6602));
#2651=EDGE_LOOP('',(#6603,#6604,#6605));
#2652=EDGE_LOOP('',(#6606,#6607,#6608,#6609,#6610,#6611,#6612,#6613));
#2653=EDGE_LOOP('',(#6614,#6615,#6616,#6617));
#2654=EDGE_LOOP('',(#6618,#6619,#6620,#6621));
#2655=EDGE_LOOP('',(#6622,#6623,#6624,#6625));
#2656=EDGE_LOOP('',(#6626,#6627,#6628,#6629));
#2657=EDGE_LOOP('',(#6630,#6631,#6632,#6633));
#2658=EDGE_LOOP('',(#6634,#6635,#6636,#6637));
#2659=EDGE_LOOP('',(#6638,#6639,#6640,#6641));
#2660=EDGE_LOOP('',(#6642,#6643,#6644,#6645,#6646));
#2661=EDGE_LOOP('',(#6647,#6648,#6649,#6650));
#2662=EDGE_LOOP('',(#6651,#6652,#6653,#6654));
#2663=EDGE_LOOP('',(#6655,#6656,#6657,#6658));
#2664=EDGE_LOOP('',(#6659,#6660,#6661,#6662,#6663));
#2665=EDGE_LOOP('',(#6664,#6665,#6666,#6667));
#2666=EDGE_LOOP('',(#6668,#6669,#6670,#6671,#6672,#6673));
#2667=EDGE_LOOP('',(#6674,#6675,#6676,#6677,#6678));
#2668=EDGE_LOOP('',(#6679,#6680,#6681,#6682));
#2669=EDGE_LOOP('',(#6683,#6684,#6685,#6686));
#2670=EDGE_LOOP('',(#6687,#6688,#6689,#6690,#6691,#6692,#6693,#6694,#6695));
#2671=EDGE_LOOP('',(#6696,#6697,#6698,#6699));
#2672=EDGE_LOOP('',(#6700,#6701,#6702,#6703));
#2673=EDGE_LOOP('',(#6704,#6705,#6706,#6707,#6708,#6709,#6710,#6711,#6712,
#6713,#6714,#6715));
#2674=EDGE_LOOP('',(#6716,#6717,#6718,#6719,#6720));
#2675=EDGE_LOOP('',(#6721,#6722,#6723,#6724));
#2676=EDGE_LOOP('',(#6725,#6726,#6727,#6728));
#2677=EDGE_LOOP('',(#6729,#6730,#6731,#6732));
#2678=EDGE_LOOP('',(#6733,#6734,#6735,#6736));
#2679=EDGE_LOOP('',(#6737,#6738,#6739,#6740));
#2680=EDGE_LOOP('',(#6741,#6742,#6743,#6744,#6745,#6746,#6747,#6748,#6749));
#2681=EDGE_LOOP('',(#6750,#6751,#6752,#6753,#6754));
#2682=EDGE_LOOP('',(#6755,#6756,#6757,#6758));
#2683=EDGE_LOOP('',(#6759,#6760,#6761,#6762,#6763));
#2684=EDGE_LOOP('',(#6764,#6765,#6766,#6767));
#2685=EDGE_LOOP('',(#6768,#6769,#6770,#6771));
#2686=EDGE_LOOP('',(#6772,#6773,#6774,#6775));
#2687=EDGE_LOOP('',(#6776,#6777,#6778,#6779));
#2688=EDGE_LOOP('',(#6780,#6781,#6782,#6783));
#2689=EDGE_LOOP('',(#6784,#6785,#6786,#6787));
#2690=EDGE_LOOP('',(#6788,#6789,#6790,#6791,#6792));
#2691=EDGE_LOOP('',(#6793,#6794,#6795,#6796));
#2692=EDGE_LOOP('',(#6797,#6798,#6799,#6800,#6801,#6802,#6803,#6804));
#2693=EDGE_LOOP('',(#6805,#6806,#6807,#6808));
#2694=EDGE_LOOP('',(#6809,#6810,#6811,#6812,#6813,#6814,#6815,#6816));
#2695=EDGE_LOOP('',(#6817,#6818,#6819,#6820,#6821));
#2696=EDGE_LOOP('',(#6822,#6823,#6824,#6825,#6826,#6827,#6828,#6829));
#2697=EDGE_LOOP('',(#6830,#6831,#6832,#6833,#6834,#6835,#6836,#6837,#6838,
#6839,#6840,#6841));
#2698=EDGE_LOOP('',(#6842,#6843,#6844,#6845,#6846,#6847));
#2699=EDGE_LOOP('',(#6848,#6849,#6850,#6851,#6852,#6853));
#2700=EDGE_LOOP('',(#6854,#6855,#6856,#6857,#6858,#6859,#6860,#6861,#6862,
#6863,#6864,#6865,#6866,#6867,#6868,#6869));
#2701=EDGE_LOOP('',(#6870,#6871,#6872,#6873,#6874,#6875,#6876,#6877));
#2702=EDGE_LOOP('',(#6878,#6879));
#2703=EDGE_LOOP('',(#6880,#6881));
#2704=EDGE_LOOP('',(#6882,#6883,#6884,#6885,#6886,#6887,#6888,#6889,#6890,
#6891,#6892,#6893,#6894,#6895,#6896,#6897,#6898,#6899,#6900,#6901,#6902,
#6903,#6904,#6905));
#2705=EDGE_LOOP('',(#6906,#6907,#6908,#6909));
#2706=EDGE_LOOP('',(#6910,#6911,#6912,#6913));
#2707=EDGE_LOOP('',(#6914,#6915,#6916,#6917,#6918,#6919));
#2708=EDGE_LOOP('',(#6920,#6921,#6922,#6923,#6924,#6925,#6926,#6927,#6928,
#6929,#6930,#6931,#6932,#6933,#6934,#6935,#6936,#6937));
#2709=EDGE_LOOP('',(#6938,#6939,#6940,#6941));
#2710=EDGE_LOOP('',(#6942,#6943,#6944,#6945));
#2711=EDGE_LOOP('',(#6946,#6947,#6948,#6949));
#2712=EDGE_LOOP('',(#6950,#6951,#6952,#6953));
#2713=EDGE_LOOP('',(#6954,#6955,#6956,#6957,#6958,#6959));
#2714=EDGE_LOOP('',(#6960,#6961,#6962,#6963,#6964));
#2715=EDGE_LOOP('',(#6965,#6966,#6967,#6968,#6969));
#2716=EDGE_LOOP('',(#6970,#6971,#6972,#6973));
#2717=EDGE_LOOP('',(#6974,#6975,#6976,#6977));
#2718=EDGE_LOOP('',(#6978,#6979,#6980,#6981));
#2719=EDGE_LOOP('',(#6982,#6983,#6984,#6985));
#2720=EDGE_LOOP('',(#6986,#6987,#6988,#6989));
#2721=EDGE_LOOP('',(#6990,#6991,#6992,#6993));
#2722=EDGE_LOOP('',(#6994,#6995,#6996,#6997));
#2723=EDGE_LOOP('',(#6998,#6999,#7000,#7001));
#2724=EDGE_LOOP('',(#7002,#7003,#7004,#7005,#7006,#7007));
#2725=EDGE_LOOP('',(#7008,#7009,#7010,#7011));
#2726=EDGE_LOOP('',(#7012,#7013,#7014,#7015,#7016,#7017));
#2727=EDGE_LOOP('',(#7018,#7019,#7020,#7021));
#2728=EDGE_LOOP('',(#7022,#7023,#7024,#7025));
#2729=EDGE_LOOP('',(#7026,#7027,#7028,#7029));
#2730=EDGE_LOOP('',(#7030,#7031,#7032,#7033));
#2731=EDGE_LOOP('',(#7034,#7035,#7036,#7037));
#2732=EDGE_LOOP('',(#7038,#7039,#7040,#7041));
#2733=EDGE_LOOP('',(#7042,#7043,#7044,#7045));
#2734=EDGE_LOOP('',(#7046,#7047,#7048,#7049,#7050,#7051));
#2735=EDGE_LOOP('',(#7052,#7053,#7054,#7055));
#2736=EDGE_LOOP('',(#7056,#7057,#7058,#7059,#7060,#7061));
#2737=EDGE_LOOP('',(#7062,#7063,#7064,#7065));
#2738=EDGE_LOOP('',(#7066,#7067,#7068,#7069));
#2739=EDGE_LOOP('',(#7070,#7071,#7072,#7073));
#2740=EDGE_LOOP('',(#7074,#7075,#7076,#7077));
#2741=EDGE_LOOP('',(#7078,#7079,#7080,#7081));
#2742=EDGE_LOOP('',(#7082,#7083,#7084,#7085));
#2743=EDGE_LOOP('',(#7086,#7087,#7088));
#2744=EDGE_LOOP('',(#7089,#7090,#7091,#7092));
#2745=EDGE_LOOP('',(#7093,#7094,#7095));
#2746=EDGE_LOOP('',(#7096,#7097,#7098,#7099,#7100,#7101));
#2747=EDGE_LOOP('',(#7102,#7103,#7104,#7105,#7106,#7107,#7108,#7109,#7110,
#7111,#7112,#7113,#7114,#7115));
#2748=EDGE_LOOP('',(#7116,#7117,#7118,#7119,#7120));
#2749=EDGE_LOOP('',(#7121,#7122,#7123,#7124));
#2750=EDGE_LOOP('',(#7125,#7126,#7127,#7128));
#2751=EDGE_LOOP('',(#7129,#7130,#7131,#7132));
#2752=EDGE_LOOP('',(#7133,#7134,#7135,#7136));
#2753=EDGE_LOOP('',(#7137,#7138,#7139,#7140));
#2754=EDGE_LOOP('',(#7141,#7142,#7143,#7144));
#2755=EDGE_LOOP('',(#7145,#7146,#7147,#7148));
#2756=EDGE_LOOP('',(#7149,#7150,#7151));
#2757=EDGE_LOOP('',(#7152,#7153,#7154,#7155));
#2758=EDGE_LOOP('',(#7156,#7157,#7158));
#2759=EDGE_LOOP('',(#7159,#7160,#7161,#7162,#7163));
#2760=EDGE_LOOP('',(#7164,#7165,#7166,#7167,#7168));
#2761=EDGE_LOOP('',(#7169,#7170,#7171,#7172));
#2762=EDGE_LOOP('',(#7173,#7174,#7175,#7176));
#2763=EDGE_LOOP('',(#7177,#7178,#7179,#7180,#7181,#7182));
#2764=EDGE_LOOP('',(#7183,#7184,#7185));
#2765=EDGE_LOOP('',(#7186,#7187,#7188,#7189,#7190,#7191,#7192,#7193));
#2766=EDGE_LOOP('',(#7194,#7195,#7196,#7197,#7198,#7199));
#2767=EDGE_LOOP('',(#7200,#7201,#7202,#7203));
#2768=EDGE_LOOP('',(#7204,#7205,#7206,#7207,#7208));
#2769=EDGE_LOOP('',(#7209,#7210,#7211,#7212));
#2770=EDGE_LOOP('',(#7213,#7214,#7215,#7216));
#2771=EDGE_LOOP('',(#7217,#7218,#7219));
#2772=EDGE_LOOP('',(#7220,#7221,#7222,#7223,#7224,#7225,#7226,#7227));
#2773=EDGE_LOOP('',(#7228,#7229,#7230,#7231));
#2774=EDGE_LOOP('',(#7232,#7233,#7234,#7235));
#2775=EDGE_LOOP('',(#7236,#7237,#7238,#7239));
#2776=EDGE_LOOP('',(#7240,#7241,#7242,#7243));
#2777=EDGE_LOOP('',(#7244,#7245,#7246,#7247));
#2778=EDGE_LOOP('',(#7248,#7249,#7250,#7251));
#2779=EDGE_LOOP('',(#7252,#7253,#7254,#7255));
#2780=EDGE_LOOP('',(#7256,#7257,#7258,#7259,#7260));
#2781=EDGE_LOOP('',(#7261,#7262,#7263,#7264));
#2782=EDGE_LOOP('',(#7265,#7266,#7267,#7268));
#2783=EDGE_LOOP('',(#7269,#7270,#7271,#7272));
#2784=EDGE_LOOP('',(#7273,#7274,#7275,#7276,#7277));
#2785=EDGE_LOOP('',(#7278,#7279,#7280,#7281));
#2786=EDGE_LOOP('',(#7282,#7283,#7284,#7285,#7286,#7287));
#2787=EDGE_LOOP('',(#7288,#7289,#7290,#7291,#7292));
#2788=EDGE_LOOP('',(#7293,#7294,#7295,#7296));
#2789=EDGE_LOOP('',(#7297,#7298,#7299,#7300));
#2790=EDGE_LOOP('',(#7301,#7302,#7303,#7304,#7305,#7306,#7307,#7308,#7309));
#2791=EDGE_LOOP('',(#7310,#7311,#7312,#7313));
#2792=EDGE_LOOP('',(#7314,#7315,#7316,#7317));
#2793=EDGE_LOOP('',(#7318,#7319,#7320,#7321,#7322,#7323,#7324,#7325,#7326,
#7327,#7328,#7329));
#2794=EDGE_LOOP('',(#7330,#7331,#7332,#7333,#7334));
#2795=EDGE_LOOP('',(#7335,#7336,#7337,#7338));
#2796=EDGE_LOOP('',(#7339,#7340,#7341,#7342));
#2797=EDGE_LOOP('',(#7343,#7344,#7345,#7346));
#2798=EDGE_LOOP('',(#7347,#7348,#7349,#7350));
#2799=EDGE_LOOP('',(#7351,#7352,#7353,#7354));
#2800=EDGE_LOOP('',(#7355,#7356,#7357,#7358,#7359,#7360,#7361,#7362,#7363));
#2801=EDGE_LOOP('',(#7364,#7365,#7366,#7367,#7368));
#2802=EDGE_LOOP('',(#7369,#7370,#7371,#7372));
#2803=EDGE_LOOP('',(#7373,#7374,#7375,#7376,#7377));
#2804=EDGE_LOOP('',(#7378,#7379,#7380,#7381));
#2805=EDGE_LOOP('',(#7382,#7383,#7384,#7385));
#2806=EDGE_LOOP('',(#7386,#7387,#7388,#7389));
#2807=EDGE_LOOP('',(#7390,#7391,#7392,#7393));
#2808=EDGE_LOOP('',(#7394,#7395,#7396,#7397));
#2809=EDGE_LOOP('',(#7398,#7399,#7400,#7401));
#2810=EDGE_LOOP('',(#7402,#7403,#7404,#7405,#7406));
#2811=EDGE_LOOP('',(#7407,#7408,#7409,#7410));
#2812=EDGE_LOOP('',(#7411,#7412,#7413,#7414,#7415,#7416,#7417,#7418));
#2813=EDGE_LOOP('',(#7419,#7420,#7421,#7422));
#2814=EDGE_LOOP('',(#7423,#7424,#7425,#7426,#7427,#7428,#7429,#7430));
#2815=EDGE_LOOP('',(#7431,#7432,#7433,#7434,#7435));
#2816=EDGE_LOOP('',(#7436,#7437,#7438,#7439,#7440,#7441,#7442,#7443));
#2817=EDGE_LOOP('',(#7444,#7445,#7446,#7447,#7448,#7449,#7450,#7451,#7452,
#7453,#7454,#7455));
#2818=EDGE_LOOP('',(#7456,#7457,#7458,#7459,#7460,#7461));
#2819=EDGE_LOOP('',(#7462,#7463,#7464,#7465,#7466,#7467));
#2820=EDGE_LOOP('',(#7468,#7469,#7470,#7471,#7472,#7473,#7474,#7475,#7476,
#7477,#7478,#7479,#7480,#7481,#7482,#7483));
#2821=EDGE_LOOP('',(#7484,#7485,#7486,#7487));
#2822=EDGE_LOOP('',(#7488,#7489,#7490,#7491,#7492,#7493,#7494,#7495,#7496,
#7497,#7498,#7499,#7500,#7501,#7502,#7503,#7504,#7505));
#2823=EDGE_LOOP('',(#7506,#7507,#7508,#7509));
#2824=EDGE_LOOP('',(#7510,#7511,#7512,#7513));
#2825=EDGE_LOOP('',(#7514,#7515,#7516,#7517));
#2826=EDGE_LOOP('',(#7518,#7519,#7520,#7521));
#2827=EDGE_LOOP('',(#7522,#7523,#7524,#7525));
#2828=EDGE_LOOP('',(#7526,#7527,#7528,#7529));
#2829=EDGE_LOOP('',(#7530,#7531,#7532,#7533));
#2830=EDGE_LOOP('',(#7534,#7535,#7536,#7537));
#2831=EDGE_LOOP('',(#7538,#7539,#7540,#7541));
#2832=EDGE_LOOP('',(#7542,#7543,#7544,#7545));
#2833=EDGE_LOOP('',(#7546,#7547,#7548,#7549));
#2834=EDGE_LOOP('',(#7550,#7551,#7552,#7553));
#2835=EDGE_LOOP('',(#7554,#7555,#7556,#7557));
#2836=EDGE_LOOP('',(#7558,#7559,#7560,#7561,#7562,#7563));
#2837=EDGE_LOOP('',(#7564,#7565,#7566,#7567));
#2838=EDGE_LOOP('',(#7568,#7569,#7570,#7571,#7572,#7573));
#2839=EDGE_LOOP('',(#7574,#7575,#7576,#7577));
#2840=EDGE_LOOP('',(#7578,#7579,#7580,#7581));
#2841=EDGE_LOOP('',(#7582,#7583,#7584,#7585));
#2842=EDGE_LOOP('',(#7586,#7587,#7588,#7589));
#2843=EDGE_LOOP('',(#7590,#7591,#7592,#7593));
#2844=EDGE_LOOP('',(#7594,#7595,#7596,#7597));
#2845=EDGE_LOOP('',(#7598,#7599,#7600,#7601));
#2846=EDGE_LOOP('',(#7602,#7603,#7604,#7605,#7606,#7607));
#2847=EDGE_LOOP('',(#7608,#7609,#7610,#7611));
#2848=EDGE_LOOP('',(#7612,#7613,#7614,#7615,#7616,#7617));
#2849=EDGE_LOOP('',(#7618,#7619,#7620,#7621));
#2850=EDGE_LOOP('',(#7622,#7623,#7624,#7625));
#2851=EDGE_LOOP('',(#7626,#7627,#7628,#7629));
#2852=EDGE_LOOP('',(#7630,#7631,#7632,#7633));
#2853=EDGE_LOOP('',(#7634,#7635,#7636,#7637));
#2854=EDGE_LOOP('',(#7638,#7639,#7640,#7641));
#2855=EDGE_LOOP('',(#7642,#7643,#7644));
#2856=EDGE_LOOP('',(#7645,#7646,#7647,#7648));
#2857=EDGE_LOOP('',(#7649,#7650,#7651));
#2858=EDGE_LOOP('',(#7652,#7653,#7654,#7655,#7656,#7657));
#2859=EDGE_LOOP('',(#7658,#7659,#7660,#7661,#7662,#7663,#7664,#7665,#7666,
#7667,#7668,#7669,#7670,#7671));
#2860=EDGE_LOOP('',(#7672,#7673,#7674,#7675,#7676));
#2861=EDGE_LOOP('',(#7677,#7678,#7679,#7680));
#2862=EDGE_LOOP('',(#7681,#7682,#7683,#7684));
#2863=EDGE_LOOP('',(#7685,#7686,#7687,#7688));
#2864=EDGE_LOOP('',(#7689,#7690,#7691,#7692));
#2865=EDGE_LOOP('',(#7693,#7694,#7695,#7696));
#2866=EDGE_LOOP('',(#7697,#7698,#7699,#7700));
#2867=EDGE_LOOP('',(#7701,#7702,#7703,#7704));
#2868=EDGE_LOOP('',(#7705,#7706,#7707));
#2869=EDGE_LOOP('',(#7708,#7709,#7710,#7711));
#2870=EDGE_LOOP('',(#7712,#7713,#7714));
#2871=EDGE_LOOP('',(#7715,#7716,#7717,#7718,#7719));
#2872=EDGE_LOOP('',(#7720,#7721,#7722,#7723,#7724));
#2873=EDGE_LOOP('',(#7725,#7726,#7727,#7728));
#2874=EDGE_LOOP('',(#7729,#7730,#7731,#7732));
#2875=EDGE_LOOP('',(#7733,#7734,#7735,#7736,#7737,#7738));
#2876=EDGE_LOOP('',(#7739,#7740,#7741));
#2877=EDGE_LOOP('',(#7742,#7743,#7744,#7745,#7746,#7747,#7748,#7749));
#2878=EDGE_LOOP('',(#7750,#7751,#7752,#7753,#7754,#7755));
#2879=EDGE_LOOP('',(#7756,#7757,#7758,#7759));
#2880=EDGE_LOOP('',(#7760,#7761,#7762,#7763,#7764));
#2881=EDGE_LOOP('',(#7765,#7766,#7767,#7768));
#2882=EDGE_LOOP('',(#7769,#7770,#7771,#7772));
#2883=EDGE_LOOP('',(#7773,#7774,#7775));
#2884=EDGE_LOOP('',(#7776,#7777,#7778,#7779,#7780,#7781,#7782,#7783));
#2885=EDGE_LOOP('',(#7784,#7785,#7786,#7787));
#2886=EDGE_LOOP('',(#7788,#7789,#7790,#7791));
#2887=EDGE_LOOP('',(#7792,#7793,#7794,#7795));
#2888=EDGE_LOOP('',(#7796,#7797,#7798,#7799));
#2889=EDGE_LOOP('',(#7800,#7801,#7802,#7803));
#2890=EDGE_LOOP('',(#7804,#7805,#7806,#7807));
#2891=EDGE_LOOP('',(#7808,#7809,#7810,#7811));
#2892=EDGE_LOOP('',(#7812,#7813,#7814,#7815,#7816));
#2893=EDGE_LOOP('',(#7817,#7818,#7819,#7820));
#2894=EDGE_LOOP('',(#7821,#7822,#7823,#7824));
#2895=EDGE_LOOP('',(#7825,#7826,#7827,#7828));
#2896=EDGE_LOOP('',(#7829,#7830,#7831,#7832,#7833));
#2897=EDGE_LOOP('',(#7834,#7835,#7836,#7837));
#2898=EDGE_LOOP('',(#7838,#7839,#7840,#7841,#7842,#7843));
#2899=EDGE_LOOP('',(#7844,#7845,#7846,#7847,#7848));
#2900=EDGE_LOOP('',(#7849,#7850,#7851,#7852));
#2901=EDGE_LOOP('',(#7853,#7854,#7855,#7856));
#2902=EDGE_LOOP('',(#7857,#7858,#7859,#7860,#7861,#7862,#7863,#7864,#7865));
#2903=EDGE_LOOP('',(#7866,#7867,#7868,#7869));
#2904=EDGE_LOOP('',(#7870,#7871,#7872,#7873));
#2905=EDGE_LOOP('',(#7874,#7875,#7876,#7877,#7878,#7879,#7880,#7881,#7882,
#7883,#7884,#7885));
#2906=EDGE_LOOP('',(#7886,#7887,#7888,#7889,#7890));
#2907=EDGE_LOOP('',(#7891,#7892,#7893,#7894));
#2908=EDGE_LOOP('',(#7895,#7896,#7897,#7898));
#2909=EDGE_LOOP('',(#7899,#7900,#7901,#7902));
#2910=EDGE_LOOP('',(#7903,#7904,#7905,#7906));
#2911=EDGE_LOOP('',(#7907,#7908,#7909,#7910));
#2912=EDGE_LOOP('',(#7911,#7912,#7913,#7914,#7915,#7916,#7917,#7918,#7919));
#2913=EDGE_LOOP('',(#7920,#7921,#7922,#7923,#7924));
#2914=EDGE_LOOP('',(#7925,#7926,#7927,#7928));
#2915=EDGE_LOOP('',(#7929,#7930,#7931,#7932,#7933));
#2916=EDGE_LOOP('',(#7934,#7935,#7936,#7937));
#2917=EDGE_LOOP('',(#7938,#7939,#7940,#7941));
#2918=EDGE_LOOP('',(#7942,#7943,#7944,#7945));
#2919=EDGE_LOOP('',(#7946,#7947,#7948,#7949));
#2920=EDGE_LOOP('',(#7950,#7951,#7952,#7953));
#2921=EDGE_LOOP('',(#7954,#7955,#7956,#7957));
#2922=EDGE_LOOP('',(#7958,#7959,#7960,#7961,#7962));
#2923=EDGE_LOOP('',(#7963,#7964,#7965,#7966));
#2924=EDGE_LOOP('',(#7967,#7968,#7969,#7970,#7971,#7972,#7973,#7974));
#2925=EDGE_LOOP('',(#7975,#7976,#7977,#7978));
#2926=EDGE_LOOP('',(#7979,#7980,#7981,#7982,#7983,#7984,#7985,#7986));
#2927=EDGE_LOOP('',(#7987,#7988,#7989,#7990,#7991));
#2928=EDGE_LOOP('',(#7992,#7993,#7994,#7995,#7996,#7997,#7998,#7999));
#2929=EDGE_LOOP('',(#8000,#8001,#8002,#8003,#8004,#8005,#8006,#8007,#8008,
#8009,#8010,#8011));
#2930=EDGE_LOOP('',(#8012,#8013,#8014,#8015,#8016,#8017));
#2931=EDGE_LOOP('',(#8018,#8019,#8020,#8021,#8022,#8023));
#2932=EDGE_LOOP('',(#8024,#8025,#8026,#8027,#8028,#8029,#8030,#8031,#8032,
#8033,#8034,#8035,#8036,#8037,#8038,#8039));
#2933=EDGE_LOOP('',(#8040,#8041,#8042,#8043,#8044,#8045,#8046,#8047,#8048,
#8049,#8050,#8051,#8052,#8053,#8054,#8055,#8056,#8057,#8058,#8059,#8060,
#8061,#8062,#8063));
#2934=EDGE_LOOP('',(#8064,#8065,#8066,#8067));
#2935=EDGE_LOOP('',(#8068,#8069,#8070,#8071));
#2936=EDGE_LOOP('',(#8072,#8073,#8074,#8075,#8076,#8077));
#2937=EDGE_LOOP('',(#8078,#8079,#8080,#8081));
#2938=EDGE_LOOP('',(#8082,#8083,#8084,#8085));
#2939=EDGE_LOOP('',(#8086,#8087,#8088,#8089));
#2940=EDGE_LOOP('',(#8090,#8091,#8092,#8093));
#2941=EDGE_LOOP('',(#8094,#8095,#8096,#8097,#8098));
#2942=EDGE_LOOP('',(#8099,#8100,#8101,#8102,#8103));
#2943=EDGE_LOOP('',(#8104,#8105,#8106,#8107,#8108,#8109));
#2944=EDGE_LOOP('',(#8110,#8111,#8112,#8113));
#2945=EDGE_LOOP('',(#8114,#8115,#8116,#8117));
#2946=EDGE_LOOP('',(#8118,#8119,#8120,#8121));
#2947=EDGE_LOOP('',(#8122,#8123,#8124,#8125));
#2948=EDGE_LOOP('',(#8126,#8127,#8128,#8129));
#2949=EDGE_LOOP('',(#8130,#8131,#8132,#8133));
#2950=EDGE_LOOP('',(#8134,#8135,#8136,#8137));
#2951=EDGE_LOOP('',(#8138,#8139,#8140,#8141));
#2952=EDGE_LOOP('',(#8142,#8143,#8144,#8145,#8146,#8147));
#2953=EDGE_LOOP('',(#8148,#8149,#8150,#8151));
#2954=EDGE_LOOP('',(#8152,#8153,#8154,#8155,#8156,#8157));
#2955=EDGE_LOOP('',(#8158,#8159,#8160,#8161));
#2956=EDGE_LOOP('',(#8162,#8163,#8164,#8165));
#2957=EDGE_LOOP('',(#8166,#8167,#8168,#8169));
#2958=EDGE_LOOP('',(#8170,#8171,#8172,#8173));
#2959=EDGE_LOOP('',(#8174,#8175,#8176,#8177));
#2960=EDGE_LOOP('',(#8178,#8179,#8180,#8181));
#2961=EDGE_LOOP('',(#8182,#8183,#8184,#8185));
#2962=EDGE_LOOP('',(#8186,#8187,#8188,#8189,#8190,#8191));
#2963=EDGE_LOOP('',(#8192,#8193,#8194,#8195));
#2964=EDGE_LOOP('',(#8196,#8197,#8198,#8199,#8200,#8201));
#2965=EDGE_LOOP('',(#8202,#8203,#8204,#8205));
#2966=EDGE_LOOP('',(#8206,#8207,#8208,#8209));
#2967=EDGE_LOOP('',(#8210,#8211,#8212,#8213));
#2968=EDGE_LOOP('',(#8214,#8215,#8216,#8217));
#2969=EDGE_LOOP('',(#8218,#8219,#8220,#8221));
#2970=EDGE_LOOP('',(#8222,#8223,#8224,#8225));
#2971=EDGE_LOOP('',(#8226,#8227,#8228));
#2972=EDGE_LOOP('',(#8229,#8230,#8231,#8232));
#2973=EDGE_LOOP('',(#8233,#8234,#8235));
#2974=EDGE_LOOP('',(#8236,#8237,#8238,#8239,#8240,#8241));
#2975=EDGE_LOOP('',(#8242,#8243,#8244,#8245,#8246,#8247,#8248,#8249,#8250,
#8251,#8252,#8253,#8254,#8255));
#2976=EDGE_LOOP('',(#8256,#8257,#8258,#8259,#8260));
#2977=EDGE_LOOP('',(#8261,#8262,#8263,#8264));
#2978=EDGE_LOOP('',(#8265,#8266,#8267,#8268));
#2979=EDGE_LOOP('',(#8269,#8270,#8271,#8272));
#2980=EDGE_LOOP('',(#8273,#8274,#8275,#8276));
#2981=EDGE_LOOP('',(#8277,#8278,#8279,#8280));
#2982=EDGE_LOOP('',(#8281,#8282,#8283,#8284));
#2983=EDGE_LOOP('',(#8285,#8286,#8287,#8288));
#2984=EDGE_LOOP('',(#8289,#8290,#8291));
#2985=EDGE_LOOP('',(#8292,#8293,#8294,#8295));
#2986=EDGE_LOOP('',(#8296,#8297,#8298));
#2987=EDGE_LOOP('',(#8299,#8300,#8301,#8302,#8303));
#2988=EDGE_LOOP('',(#8304,#8305,#8306,#8307,#8308));
#2989=EDGE_LOOP('',(#8309,#8310,#8311,#8312));
#2990=EDGE_LOOP('',(#8313,#8314,#8315,#8316));
#2991=EDGE_LOOP('',(#8317,#8318,#8319,#8320,#8321,#8322));
#2992=EDGE_LOOP('',(#8323,#8324,#8325));
#2993=EDGE_LOOP('',(#8326,#8327,#8328,#8329,#8330,#8331,#8332,#8333));
#2994=EDGE_LOOP('',(#8334,#8335,#8336,#8337,#8338,#8339));
#2995=EDGE_LOOP('',(#8340,#8341,#8342,#8343));
#2996=EDGE_LOOP('',(#8344,#8345,#8346,#8347,#8348));
#2997=EDGE_LOOP('',(#8349,#8350,#8351,#8352));
#2998=EDGE_LOOP('',(#8353,#8354,#8355,#8356));
#2999=EDGE_LOOP('',(#8357,#8358,#8359));
#3000=EDGE_LOOP('',(#8360,#8361,#8362,#8363,#8364,#8365,#8366,#8367));
#3001=EDGE_LOOP('',(#8368,#8369,#8370,#8371));
#3002=EDGE_LOOP('',(#8372,#8373,#8374,#8375));
#3003=EDGE_LOOP('',(#8376,#8377,#8378,#8379));
#3004=EDGE_LOOP('',(#8380,#8381,#8382,#8383));
#3005=EDGE_LOOP('',(#8384,#8385,#8386,#8387));
#3006=EDGE_LOOP('',(#8388,#8389,#8390,#8391));
#3007=EDGE_LOOP('',(#8392,#8393,#8394,#8395));
#3008=EDGE_LOOP('',(#8396,#8397,#8398,#8399,#8400));
#3009=EDGE_LOOP('',(#8401,#8402,#8403,#8404));
#3010=EDGE_LOOP('',(#8405,#8406,#8407,#8408));
#3011=EDGE_LOOP('',(#8409,#8410,#8411,#8412));
#3012=EDGE_LOOP('',(#8413,#8414,#8415,#8416,#8417));
#3013=EDGE_LOOP('',(#8418,#8419,#8420,#8421));
#3014=EDGE_LOOP('',(#8422,#8423,#8424,#8425,#8426,#8427));
#3015=EDGE_LOOP('',(#8428,#8429,#8430,#8431,#8432));
#3016=EDGE_LOOP('',(#8433,#8434,#8435,#8436));
#3017=EDGE_LOOP('',(#8437,#8438,#8439,#8440));
#3018=EDGE_LOOP('',(#8441,#8442,#8443,#8444,#8445,#8446,#8447,#8448,#8449));
#3019=EDGE_LOOP('',(#8450,#8451,#8452,#8453));
#3020=EDGE_LOOP('',(#8454,#8455,#8456,#8457));
#3021=EDGE_LOOP('',(#8458,#8459,#8460,#8461,#8462,#8463,#8464,#8465,#8466,
#8467,#8468,#8469));
#3022=EDGE_LOOP('',(#8470,#8471,#8472,#8473,#8474));
#3023=EDGE_LOOP('',(#8475,#8476,#8477,#8478));
#3024=EDGE_LOOP('',(#8479,#8480,#8481,#8482));
#3025=EDGE_LOOP('',(#8483,#8484,#8485,#8486));
#3026=EDGE_LOOP('',(#8487,#8488,#8489,#8490));
#3027=EDGE_LOOP('',(#8491,#8492,#8493,#8494));
#3028=EDGE_LOOP('',(#8495,#8496,#8497,#8498,#8499,#8500,#8501,#8502,#8503));
#3029=EDGE_LOOP('',(#8504,#8505,#8506,#8507,#8508));
#3030=EDGE_LOOP('',(#8509,#8510,#8511,#8512));
#3031=EDGE_LOOP('',(#8513,#8514,#8515,#8516,#8517));
#3032=EDGE_LOOP('',(#8518,#8519,#8520,#8521));
#3033=EDGE_LOOP('',(#8522,#8523,#8524,#8525));
#3034=EDGE_LOOP('',(#8526,#8527,#8528,#8529));
#3035=EDGE_LOOP('',(#8530,#8531,#8532,#8533));
#3036=EDGE_LOOP('',(#8534,#8535,#8536,#8537));
#3037=EDGE_LOOP('',(#8538,#8539,#8540,#8541));
#3038=EDGE_LOOP('',(#8542,#8543,#8544,#8545,#8546));
#3039=EDGE_LOOP('',(#8547,#8548,#8549,#8550));
#3040=EDGE_LOOP('',(#8551,#8552,#8553,#8554,#8555,#8556,#8557,#8558));
#3041=EDGE_LOOP('',(#8559,#8560,#8561,#8562));
#3042=EDGE_LOOP('',(#8563,#8564,#8565,#8566,#8567,#8568,#8569,#8570));
#3043=EDGE_LOOP('',(#8571,#8572,#8573,#8574,#8575));
#3044=EDGE_LOOP('',(#8576,#8577,#8578,#8579,#8580,#8581,#8582,#8583));
#3045=EDGE_LOOP('',(#8584,#8585,#8586,#8587,#8588,#8589,#8590,#8591,#8592,
#8593,#8594,#8595));
#3046=EDGE_LOOP('',(#8596,#8597,#8598,#8599,#8600,#8601));
#3047=EDGE_LOOP('',(#8602,#8603,#8604,#8605,#8606,#8607));
#3048=EDGE_LOOP('',(#8608,#8609,#8610,#8611,#8612,#8613,#8614,#8615,#8616,
#8617,#8618,#8619,#8620,#8621,#8622,#8623));
#3049=EDGE_LOOP('',(#8624,#8625,#8626,#8627));
#3050=EDGE_LOOP('',(#8628,#8629,#8630,#8631));
#3051=EDGE_LOOP('',(#8632,#8633,#8634,#8635));
#3052=EDGE_LOOP('',(#8636,#8637,#8638,#8639));
#3053=EDGE_LOOP('',(#8640,#8641,#8642,#8643));
#3054=EDGE_LOOP('',(#8644,#8645,#8646,#8647));
#3055=EDGE_LOOP('',(#8648,#8649,#8650,#8651,#8652));
#3056=EDGE_LOOP('',(#8653,#8654,#8655,#8656,#8657));
#3057=EDGE_LOOP('',(#8658,#8659,#8660,#8661,#8662,#8663));
#3058=EDGE_LOOP('',(#8664,#8665,#8666,#8667,#8668,#8669));
#3059=EDGE_LOOP('',(#8670,#8671,#8672,#8673));
#3060=EDGE_LOOP('',(#8674,#8675,#8676,#8677));
#3061=EDGE_LOOP('',(#8678,#8679,#8680,#8681));
#3062=EDGE_LOOP('',(#8682,#8683,#8684,#8685));
#3063=EDGE_LOOP('',(#8686,#8687,#8688,#8689,#8690,#8691));
#3064=EDGE_LOOP('',(#8692,#8693,#8694,#8695));
#3065=EDGE_LOOP('',(#8696,#8697,#8698,#8699));
#3066=EDGE_LOOP('',(#8700,#8701,#8702,#8703));
#3067=EDGE_LOOP('',(#8704,#8705,#8706,#8707,#8708,#8709));
#3068=EDGE_LOOP('',(#8710,#8711,#8712,#8713));
#3069=EDGE_LOOP('',(#8714,#8715,#8716,#8717));
#3070=EDGE_LOOP('',(#8718,#8719,#8720,#8721,#8722,#8723));
#3071=EDGE_LOOP('',(#8724,#8725,#8726,#8727,#8728));
#3072=EDGE_LOOP('',(#8729,#8730,#8731,#8732));
#3073=EDGE_LOOP('',(#8733,#8734,#8735,#8736,#8737,#8738,#8739,#8740));
#3074=EDGE_LOOP('',(#8741));
#3075=EDGE_LOOP('',(#8742));
#3076=EDGE_LOOP('',(#8743,#8744,#8745,#8746));
#3077=EDGE_LOOP('',(#8747,#8748,#8749,#8750));
#3078=EDGE_LOOP('',(#8751,#8752,#8753,#8754));
#3079=EDGE_LOOP('',(#8755,#8756,#8757,#8758));
#3080=EDGE_LOOP('',(#8759,#8760,#8761,#8762));
#3081=EDGE_LOOP('',(#8763,#8764,#8765,#8766));
#3082=EDGE_LOOP('',(#8767,#8768,#8769,#8770));
#3083=EDGE_LOOP('',(#8771,#8772,#8773,#8774));
#3084=EDGE_LOOP('',(#8775,#8776,#8777,#8778));
#3085=EDGE_LOOP('',(#8779,#8780,#8781,#8782));
#3086=EDGE_LOOP('',(#8783,#8784,#8785,#8786,#8787,#8788,#8789,#8790));
#3087=EDGE_LOOP('',(#8791,#8792,#8793,#8794,#8795,#8796,#8797,#8798));
#3088=EDGE_LOOP('',(#8799,#8800,#8801,#8802,#8803));
#3089=EDGE_LOOP('',(#8804,#8805,#8806,#8807,#8808));
#3090=EDGE_LOOP('',(#8809));
#3091=EDGE_LOOP('',(#8810));
#3092=EDGE_LOOP('',(#8811,#8812,#8813,#8814));
#3093=EDGE_LOOP('',(#8815,#8816));
#3094=EDGE_LOOP('',(#8817));
#3095=EDGE_LOOP('',(#8818,#8819,#8820,#8821,#8822));
#3096=EDGE_LOOP('',(#8823,#8824,#8825,#8826,#8827,#8828,#8829,#8830));
#3097=EDGE_LOOP('',(#8831,#8832,#8833,#8834));
#3098=EDGE_LOOP('',(#8835,#8836,#8837,#8838));
#3099=EDGE_LOOP('',(#8839,#8840,#8841,#8842));
#3100=EDGE_LOOP('',(#8843,#8844,#8845,#8846));
#3101=EDGE_LOOP('',(#8847,#8848,#8849,#8850));
#3102=EDGE_LOOP('',(#8851,#8852,#8853,#8854));
#3103=EDGE_LOOP('',(#8855,#8856,#8857,#8858));
#3104=EDGE_LOOP('',(#8859,#8860,#8861,#8862));
#3105=EDGE_LOOP('',(#8863,#8864,#8865,#8866));
#3106=EDGE_LOOP('',(#8867,#8868,#8869,#8870));
#3107=EDGE_LOOP('',(#8871,#8872,#8873,#8874));
#3108=EDGE_LOOP('',(#8875,#8876,#8877,#8878));
#3109=EDGE_LOOP('',(#8879,#8880,#8881,#8882));
#3110=EDGE_LOOP('',(#8883,#8884,#8885,#8886,#8887,#8888,#8889,#8890));
#3111=EDGE_LOOP('',(#8891,#8892,#8893,#8894,#8895));
#3112=EDGE_LOOP('',(#8896,#8897));
#3113=EDGE_LOOP('',(#8898));
#3114=EDGE_LOOP('',(#8899,#8900,#8901,#8902));
#3115=EDGE_LOOP('',(#8903));
#3116=EDGE_LOOP('',(#8904));
#3117=EDGE_LOOP('',(#8905,#8906,#8907,#8908,#8909));
#3118=EDGE_LOOP('',(#8910,#8911,#8912,#8913));
#3119=EDGE_LOOP('',(#8914,#8915,#8916,#8917));
#3120=EDGE_LOOP('',(#8918,#8919,#8920,#8921));
#3121=EDGE_LOOP('',(#8922,#8923,#8924,#8925));
#3122=EDGE_LOOP('',(#8926,#8927,#8928,#8929));
#3123=EDGE_LOOP('',(#8930,#8931,#8932,#8933));
#3124=EDGE_LOOP('',(#8934,#8935,#8936,#8937));
#3125=EDGE_LOOP('',(#8938,#8939,#8940,#8941));
#3126=EDGE_LOOP('',(#8942,#8943,#8944,#8945));
#3127=EDGE_LOOP('',(#8946,#8947,#8948,#8949,#8950,#8951));
#3128=EDGE_LOOP('',(#8952,#8953,#8954,#8955));
#3129=EDGE_LOOP('',(#8956,#8957,#8958,#8959));
#3130=EDGE_LOOP('',(#8960,#8961,#8962,#8963));
#3131=EDGE_LOOP('',(#8964,#8965,#8966,#8967));
#3132=EDGE_LOOP('',(#8968,#8969,#8970,#8971));
#3133=EDGE_LOOP('',(#8972,#8973,#8974,#8975));
#3134=EDGE_LOOP('',(#8976,#8977,#8978,#8979));
#3135=EDGE_LOOP('',(#8980,#8981,#8982,#8983));
#3136=EDGE_LOOP('',(#8984,#8985,#8986,#8987));
#3137=EDGE_LOOP('',(#8988,#8989,#8990,#8991));
#3138=EDGE_LOOP('',(#8992,#8993,#8994,#8995));
#3139=EDGE_LOOP('',(#8996,#8997,#8998,#8999));
#3140=EDGE_LOOP('',(#9000,#9001,#9002,#9003));
#3141=EDGE_LOOP('',(#9004,#9005,#9006,#9007));
#3142=EDGE_LOOP('',(#9008,#9009,#9010,#9011));
#3143=EDGE_LOOP('',(#9012,#9013,#9014,#9015));
#3144=EDGE_LOOP('',(#9016,#9017,#9018,#9019));
#3145=EDGE_LOOP('',(#9020,#9021,#9022,#9023));
#3146=EDGE_LOOP('',(#9024,#9025,#9026,#9027));
#3147=EDGE_LOOP('',(#9028,#9029,#9030,#9031));
#3148=EDGE_LOOP('',(#9032,#9033,#9034,#9035,#9036,#9037));
#3149=EDGE_LOOP('',(#9038,#9039,#9040,#9041));
#3150=EDGE_LOOP('',(#9042,#9043,#9044,#9045));
#3151=EDGE_LOOP('',(#9046,#9047,#9048,#9049));
#3152=EDGE_LOOP('',(#9050,#9051,#9052,#9053));
#3153=EDGE_LOOP('',(#9054,#9055,#9056,#9057));
#3154=EDGE_LOOP('',(#9058,#9059,#9060,#9061));
#3155=EDGE_LOOP('',(#9062,#9063,#9064,#9065));
#3156=EDGE_LOOP('',(#9066,#9067,#9068,#9069));
#3157=EDGE_LOOP('',(#9070,#9071,#9072,#9073,#9074,#9075));
#3158=EDGE_LOOP('',(#9076,#9077,#9078,#9079));
#3159=EDGE_LOOP('',(#9080,#9081,#9082,#9083));
#3160=EDGE_LOOP('',(#9084,#9085,#9086,#9087));
#3161=EDGE_LOOP('',(#9088,#9089,#9090,#9091));
#3162=EDGE_LOOP('',(#9092,#9093,#9094,#9095));
#3163=EDGE_LOOP('',(#9096,#9097,#9098,#9099));
#3164=EDGE_LOOP('',(#9100,#9101,#9102,#9103));
#3165=EDGE_LOOP('',(#9104,#9105,#9106,#9107));
#3166=EDGE_LOOP('',(#9108,#9109,#9110,#9111));
#3167=EDGE_LOOP('',(#9112,#9113,#9114,#9115));
#3168=EDGE_LOOP('',(#9116,#9117,#9118,#9119));
#3169=EDGE_LOOP('',(#9120,#9121,#9122,#9123));
#3170=EDGE_LOOP('',(#9124,#9125,#9126,#9127));
#3171=EDGE_LOOP('',(#9128,#9129,#9130,#9131));
#3172=EDGE_LOOP('',(#9132,#9133,#9134,#9135));
#3173=EDGE_LOOP('',(#9136,#9137,#9138,#9139));
#3174=EDGE_LOOP('',(#9140,#9141,#9142,#9143));
#3175=EDGE_LOOP('',(#9144,#9145,#9146,#9147));
#3176=EDGE_LOOP('',(#9148,#9149,#9150,#9151,#9152));
#3177=EDGE_LOOP('',(#9153,#9154,#9155,#9156,#9157));
#3178=EDGE_LOOP('',(#9158,#9159,#9160,#9161,#9162));
#3179=EDGE_LOOP('',(#9163,#9164,#9165,#9166,#9167));
#3180=EDGE_LOOP('',(#9168,#9169,#9170,#9171));
#3181=EDGE_LOOP('',(#9172,#9173,#9174,#9175));
#3182=EDGE_LOOP('',(#9176,#9177,#9178,#9179));
#3183=EDGE_LOOP('',(#9180,#9181,#9182,#9183));
#3184=EDGE_LOOP('',(#9184,#9185,#9186,#9187));
#3185=EDGE_LOOP('',(#9188,#9189,#9190,#9191));
#3186=EDGE_LOOP('',(#9192,#9193,#9194,#9195));
#3187=EDGE_LOOP('',(#9196,#9197,#9198,#9199));
#3188=EDGE_LOOP('',(#9200,#9201,#9202,#9203));
#3189=EDGE_LOOP('',(#9204,#9205,#9206,#9207));
#3190=EDGE_LOOP('',(#9208,#9209,#9210,#9211));
#3191=EDGE_LOOP('',(#9212,#9213,#9214,#9215));
#3192=ELLIPSE('',#9988,1.00030481857829,1.);
#3193=ELLIPSE('',#9990,0.500609358752858,0.5);
#3194=ELLIPSE('',#9994,0.500609358752858,0.5);
#3195=ELLIPSE('',#9995,1.00030481857829,0.999999999999998);
#3196=ELLIPSE('',#9999,1.00274003143314,0.999999999999998);
#3197=ELLIPSE('',#10002,1.00274003143315,0.999999999999998);
#3198=ELLIPSE('',#10004,1.0003048185783,1.00000000000002);
#3199=ELLIPSE('',#10006,0.500609358752858,0.5);
#3200=ELLIPSE('',#10010,0.500609358752858,0.5);
#3201=ELLIPSE('',#10011,1.00030481857829,0.999999999999998);
#3202=ELLIPSE('',#10015,1.00274003143314,0.999999999999998);
#3203=ELLIPSE('',#10018,1.00274003143315,0.999999999999998);
#3204=ELLIPSE('',#10020,1.00030481857829,1.);
#3205=ELLIPSE('',#10022,0.500609358752858,0.5);
#3206=ELLIPSE('',#10026,0.500609358752858,0.5);
#3207=ELLIPSE('',#10027,1.00030481857829,0.999999999999998);
#3208=ELLIPSE('',#10031,1.00274003143314,0.999999999999998);
#3209=ELLIPSE('',#10034,1.00274003143315,0.999999999999998);
#3210=ELLIPSE('',#10036,1.0003048185783,1.00000000000002);
#3211=ELLIPSE('',#10038,0.500609358752858,0.5);
#3212=ELLIPSE('',#10042,0.500609358752858,0.5);
#3213=ELLIPSE('',#10043,1.00030481857829,0.999999999999998);
#3214=ELLIPSE('',#10047,1.00274003143314,0.999999999999998);
#3215=ELLIPSE('',#10050,1.00274003143315,0.999999999999998);
#3216=ELLIPSE('',#10059,0.200373737411236,0.2);
#3217=ELLIPSE('',#10061,0.500336564673552,0.500000000000007);
#3218=ELLIPSE('',#10062,0.300560606116854,0.3);
#3219=ELLIPSE('',#10065,0.500336564673552,0.500000000000007);
#3220=ELLIPSE('',#10066,0.300560606116854,0.3);
#3221=ELLIPSE('',#10068,0.200373737411236,0.2);
#3222=ELLIPSE('',#10071,1.83221745488836,1.82880000000002);
#3223=ELLIPSE('',#10076,0.500336564673552,0.500000000000007);
#3224=ELLIPSE('',#10077,0.300560606116854,0.3);
#3225=ELLIPSE('',#10079,0.200373737411236,0.2);
#3226=ELLIPSE('',#10085,0.200373737411236,0.2);
#3227=ELLIPSE('',#10087,0.500336564673552,0.500000000000007);
#3228=ELLIPSE('',#10088,0.300560606116854,0.3);
#3229=ELLIPSE('',#10092,1.83221745488836,1.82880000000002);
#3230=ELLIPSE('',#10097,0.500171535589749,0.500000000000007);
#3231=ELLIPSE('',#10098,0.300285805548996,0.3);
#3232=ELLIPSE('',#10099,1.83017178806936,1.82880000000001);
#3233=ELLIPSE('',#10100,2.03003664347347,2.02880000000002);
#3234=ELLIPSE('',#10104,0.300285805548996,0.3);
#3235=ELLIPSE('',#10105,0.500171535589749,0.500000000000007);
#3236=ELLIPSE('',#10106,0.28305416415831,0.226369620596305);
#3237=ELLIPSE('',#10108,0.500171535589749,0.500000000000007);
#3238=ELLIPSE('',#10110,0.200373737411236,0.2);
#3239=ELLIPSE('',#10111,0.22693794097637,0.202093268660128);
#3240=ELLIPSE('',#10112,0.500171535589749,0.500000000000007);
#3241=ELLIPSE('',#10115,0.200373737411236,0.2);
#3242=ELLIPSE('',#10117,0.50033656467355,0.500000000000007);
#3243=ELLIPSE('',#10118,0.50033656467355,0.500000000000007);
#3244=ELLIPSE('',#10120,1.50182807625857,1.49999999999999);
#3245=ELLIPSE('',#10121,1.50182807625857,1.49999999999999);
#3246=ELLIPSE('',#10124,1.83221745488836,1.82880000000002);
#3247=ELLIPSE('',#10128,0.500171535589749,0.500000000000007);
#3248=ELLIPSE('',#10129,0.300285805548996,0.3);
#3249=ELLIPSE('',#10130,1.83017178806936,1.82880000000001);
#3250=ELLIPSE('',#10131,2.03003664347347,2.02880000000002);
#3251=ELLIPSE('',#10135,0.300560606116854,0.3);
#3252=ELLIPSE('',#10136,0.283070049785675,0.226376016920759);
#3253=ELLIPSE('',#10138,0.500171535589749,0.500000000000007);
#3254=ELLIPSE('',#10140,0.200373737411236,0.2);
#3255=ELLIPSE('',#10141,0.228523703934042,0.202830863162303);
#3256=ELLIPSE('',#10144,0.200373737411236,0.2);
#3257=ELLIPSE('',#10149,1.83221745488836,1.82880000000002);
#3258=ELLIPSE('',#10151,1.00003808418626,0.999999999999996);
#3259=ELLIPSE('',#10153,0.500076164021969,0.500000000000015);
#3260=ELLIPSE('',#10154,0.945581729181221,0.423842796982651);
#3261=ELLIPSE('',#10162,0.94573616593579,0.423988339935291);
#3262=ELLIPSE('',#10167,1.39016715670294,1.);
#3263=ELLIPSE('',#10169,1.00076177956274,1.);
#3264=ELLIPSE('',#10170,8.74309348745956,7.5248926039553);
#3265=ELLIPSE('',#10171,11.001675608483,11.);
#3266=ELLIPSE('',#10173,1.00003808418626,0.999999999999996);
#3267=ELLIPSE('',#10175,0.500076164021947,0.499999999999993);
#3268=ELLIPSE('',#10185,1.50114266934408,1.5);
#3269=ELLIPSE('',#10186,1.00171318935385,1.);
#3270=ELLIPSE('',#10190,8.74309348745786,7.52489260395233);
#3271=ELLIPSE('',#10191,11.001675608483,11.);
#3272=ELLIPSE('',#10193,1.0007617795627,1.);
#3273=ELLIPSE('',#10194,1.39016715670295,1.);
#3274=ELLIPSE('',#10198,1.00171318935385,1.);
#3275=ELLIPSE('',#10199,1.50114266934408,1.5);
#3276=ELLIPSE('',#10202,1.50182807625857,1.49999999999999);
#3277=ELLIPSE('',#10206,1.50182807625857,1.49999999999999);
#3278=ELLIPSE('',#10208,1.00274003143314,0.999999999999998);
#3279=ELLIPSE('',#10214,1.99090322420423,1.99060000000002);
#3280=ELLIPSE('',#10225,1.99090322420423,1.99060000000002);
#3281=ELLIPSE('',#10229,1.00274003143315,0.999999999999985);
#3282=ELLIPSE('',#10230,1.00030481857829,0.999999999999986);
#3283=ELLIPSE('',#10232,0.500609358752846,0.499999999999988);
#3284=ELLIPSE('',#10236,0.500609358752864,0.500000000000006);
#3285=ELLIPSE('',#10237,1.0003048185783,0.999999999999998);
#3286=ELLIPSE('',#10262,8.74309348746355,7.52489260396317);
#3287=ELLIPSE('',#10263,0.945186242974001,0.423473296589445);
#3288=ELLIPSE('',#10264,0.945133660504267,0.423423599783626);
#3289=ELLIPSE('',#10265,8.74309348748679,7.52489260400518);
#3290=ELLIPSE('',#10270,1.00076177956274,1.);
#3291=ELLIPSE('',#10274,1.00076177956274,1.);
#3292=ELLIPSE('',#10293,0.200373737411236,0.2);
#3293=ELLIPSE('',#10295,0.500336564673552,0.500000000000007);
#3294=ELLIPSE('',#10296,0.300560606116854,0.3);
#3295=ELLIPSE('',#10299,0.500336564673552,0.500000000000007);
#3296=ELLIPSE('',#10300,0.300560606116854,0.3);
#3297=ELLIPSE('',#10302,0.200373737411236,0.2);
#3298=ELLIPSE('',#10305,1.83221745488836,1.82880000000002);
#3299=ELLIPSE('',#10310,0.500336564673552,0.500000000000007);
#3300=ELLIPSE('',#10311,0.300560606116854,0.3);
#3301=ELLIPSE('',#10313,0.200373737411236,0.2);
#3302=ELLIPSE('',#10319,0.200373737411236,0.2);
#3303=ELLIPSE('',#10321,0.500336564673552,0.500000000000007);
#3304=ELLIPSE('',#10322,0.300560606116854,0.3);
#3305=ELLIPSE('',#10326,1.83221745488836,1.82880000000002);
#3306=ELLIPSE('',#10331,0.500171535589749,0.500000000000007);
#3307=ELLIPSE('',#10332,0.300285805548996,0.3);
#3308=ELLIPSE('',#10333,1.83017178806936,1.82880000000001);
#3309=ELLIPSE('',#10334,2.03003664347347,2.02880000000002);
#3310=ELLIPSE('',#10338,0.300285805548996,0.3);
#3311=ELLIPSE('',#10339,0.500171535589749,0.500000000000007);
#3312=ELLIPSE('',#10340,0.28320684970068,0.226430901627635);
#3313=ELLIPSE('',#10342,0.500171535589749,0.500000000000007);
#3314=ELLIPSE('',#10344,0.200373737411236,0.2);
#3315=ELLIPSE('',#10345,0.227082988256584,0.202170661444719);
#3316=ELLIPSE('',#10346,0.500171535589749,0.500000000000007);
#3317=ELLIPSE('',#10349,0.200373737411236,0.2);
#3318=ELLIPSE('',#10351,0.50033656467355,0.500000000000007);
#3319=ELLIPSE('',#10352,0.50033656467355,0.500000000000007);
#3320=ELLIPSE('',#10354,1.50182807625857,1.49999999999999);
#3321=ELLIPSE('',#10355,1.50182807625857,1.49999999999999);
#3322=ELLIPSE('',#10358,1.83221745488836,1.82880000000002);
#3323=ELLIPSE('',#10362,0.500171535589749,0.500000000000007);
#3324=ELLIPSE('',#10363,0.300285805548996,0.3);
#3325=ELLIPSE('',#10364,1.83017178806936,1.82880000000001);
#3326=ELLIPSE('',#10365,2.03003664347347,2.02880000000002);
#3327=ELLIPSE('',#10369,0.300560606116854,0.3);
#3328=ELLIPSE('',#10370,0.283213083245759,0.226433415411005);
#3329=ELLIPSE('',#10372,0.500171535589749,0.500000000000007);
#3330=ELLIPSE('',#10374,0.200373737411236,0.2);
#3331=ELLIPSE('',#10375,0.228664240308796,0.202904813790577);
#3332=ELLIPSE('',#10378,0.200373737411236,0.2);
#3333=ELLIPSE('',#10383,1.83221745488836,1.82880000000002);
#3334=ELLIPSE('',#10385,1.00003808418626,0.999999999999996);
#3335=ELLIPSE('',#10387,0.500076164021969,0.500000000000015);
#3336=ELLIPSE('',#10399,1.39016715670294,1.);
#3337=ELLIPSE('',#10401,11.001675608483,11.);
#3338=ELLIPSE('',#10403,1.00003808418626,0.999999999999996);
#3339=ELLIPSE('',#10405,0.500076164021947,0.499999999999993);
#3340=ELLIPSE('',#10415,1.50114266934408,1.5);
#3341=ELLIPSE('',#10416,1.00171318935385,1.);
#3342=ELLIPSE('',#10420,11.001675608483,11.);
#3343=ELLIPSE('',#10422,1.0007617795627,1.);
#3344=ELLIPSE('',#10423,1.39016715670295,1.);
#3345=ELLIPSE('',#10427,1.00171318935385,1.);
#3346=ELLIPSE('',#10428,1.50114266934408,1.5);
#3347=ELLIPSE('',#10431,1.50182807625857,1.49999999999999);
#3348=ELLIPSE('',#10435,1.50182807625857,1.49999999999999);
#3349=ELLIPSE('',#10437,1.00274003143314,0.999999999999998);
#3350=ELLIPSE('',#10443,1.99090322420423,1.99060000000002);
#3351=ELLIPSE('',#10454,1.99090322420423,1.99060000000002);
#3352=ELLIPSE('',#10458,1.00274003143315,0.999999999999985);
#3353=ELLIPSE('',#10459,1.00030481857829,0.999999999999986);
#3354=ELLIPSE('',#10461,0.500609358752846,0.499999999999988);
#3355=ELLIPSE('',#10465,0.500609358752864,0.500000000000006);
#3356=ELLIPSE('',#10466,1.0003048185783,0.999999999999998);
#3357=ELLIPSE('',#10488,1.0007617795627,1.);
#3358=ELLIPSE('',#10509,0.200373737411236,0.2);
#3359=ELLIPSE('',#10511,0.500336564673552,0.500000000000007);
#3360=ELLIPSE('',#10512,0.300560606116854,0.3);
#3361=ELLIPSE('',#10515,0.500336564673552,0.500000000000007);
#3362=ELLIPSE('',#10516,0.300560606116854,0.3);
#3363=ELLIPSE('',#10518,0.200373737411236,0.2);
#3364=ELLIPSE('',#10521,1.83221745488836,1.82880000000002);
#3365=ELLIPSE('',#10526,0.500336564673552,0.500000000000007);
#3366=ELLIPSE('',#10527,0.300560606116854,0.3);
#3367=ELLIPSE('',#10529,0.200373737411236,0.2);
#3368=ELLIPSE('',#10535,0.200373737411236,0.2);
#3369=ELLIPSE('',#10537,0.500336564673552,0.500000000000007);
#3370=ELLIPSE('',#10538,0.300560606116854,0.3);
#3371=ELLIPSE('',#10542,1.83221745488836,1.82880000000002);
#3372=ELLIPSE('',#10547,0.500171535589749,0.500000000000007);
#3373=ELLIPSE('',#10548,0.300285805548996,0.3);
#3374=ELLIPSE('',#10549,1.83017178806936,1.82880000000001);
#3375=ELLIPSE('',#10550,2.03003664347347,2.02880000000002);
#3376=ELLIPSE('',#10554,0.300285805548996,0.3);
#3377=ELLIPSE('',#10555,0.500171535589749,0.500000000000007);
#3378=ELLIPSE('',#10556,0.283061001412584,0.226372357315972);
#3379=ELLIPSE('',#10558,0.500171535589749,0.500000000000007);
#3380=ELLIPSE('',#10560,0.200373737411236,0.2);
#3381=ELLIPSE('',#10561,0.226960152551856,0.202105119243004);
#3382=ELLIPSE('',#10562,0.500171535589749,0.500000000000007);
#3383=ELLIPSE('',#10565,0.200373737411236,0.2);
#3384=ELLIPSE('',#10567,0.50033656467355,0.500000000000007);
#3385=ELLIPSE('',#10568,0.50033656467355,0.500000000000007);
#3386=ELLIPSE('',#10570,1.50182807625857,1.49999999999999);
#3387=ELLIPSE('',#10571,1.50182807625857,1.49999999999999);
#3388=ELLIPSE('',#10574,1.83221745488836,1.82880000000002);
#3389=ELLIPSE('',#10578,0.500171535589749,0.500000000000007);
#3390=ELLIPSE('',#10579,0.300285805548996,0.3);
#3391=ELLIPSE('',#10580,1.83017178806936,1.82880000000001);
#3392=ELLIPSE('',#10581,2.03003664347347,2.02880000000002);
#3393=ELLIPSE('',#10585,0.300560606116854,0.3);
#3394=ELLIPSE('',#10586,0.283045780160479,0.226366276742268);
#3395=ELLIPSE('',#10588,0.500171535589749,0.500000000000007);
#3396=ELLIPSE('',#10590,0.200373737411236,0.2);
#3397=ELLIPSE('',#10591,0.228518999909674,0.202828501537107);
#3398=ELLIPSE('',#10594,0.200373737411236,0.2);
#3399=ELLIPSE('',#10599,1.83221745488836,1.82880000000002);
#3400=ELLIPSE('',#10601,1.00003808418626,0.999999999999996);
#3401=ELLIPSE('',#10603,0.500076164021969,0.500000000000015);
#3402=ELLIPSE('',#10604,0.945751709553454,0.42400183749578);
#3403=ELLIPSE('',#10612,0.945571521045751,0.42383401178261);
#3404=ELLIPSE('',#10617,1.39016715670294,1.);
#3405=ELLIPSE('',#10619,1.0007617795627,1.);
#3406=ELLIPSE('',#10620,8.74309348745403,7.52489260394552);
#3407=ELLIPSE('',#10621,11.001675608483,11.);
#3408=ELLIPSE('',#10623,1.00003808418626,0.999999999999996);
#3409=ELLIPSE('',#10625,0.500076164021947,0.499999999999993);
#3410=ELLIPSE('',#10635,1.50114266934408,1.5);
#3411=ELLIPSE('',#10636,1.00171318935385,1.);
#3412=ELLIPSE('',#10640,8.74309348745613,7.52489260394924);
#3413=ELLIPSE('',#10641,11.001675608483,11.);
#3414=ELLIPSE('',#10643,1.39016715670295,1.);
#3415=ELLIPSE('',#10647,1.00171318935385,1.);
#3416=ELLIPSE('',#10648,1.50114266934408,1.5);
#3417=ELLIPSE('',#10651,1.50182807625857,1.49999999999999);
#3418=ELLIPSE('',#10655,1.50182807625857,1.49999999999999);
#3419=ELLIPSE('',#10657,1.00274003143314,0.999999999999998);
#3420=ELLIPSE('',#10663,1.99090322420423,1.99060000000002);
#3421=ELLIPSE('',#10674,1.99090322420423,1.99060000000002);
#3422=ELLIPSE('',#10678,1.00274003143315,0.999999999999986);
#3423=ELLIPSE('',#10679,1.00030481857829,0.999999999999986);
#3424=ELLIPSE('',#10681,0.500609358752846,0.499999999999988);
#3425=ELLIPSE('',#10685,0.500609358752864,0.500000000000006);
#3426=ELLIPSE('',#10686,1.0003048185783,0.999999999999998);
#3427=ELLIPSE('',#10706,8.74309348745395,7.52489260394539);
#3428=ELLIPSE('',#10707,0.945116632543062,0.42340881102184);
#3429=ELLIPSE('',#10708,0.945177738303165,0.423465473041401);
#3430=ELLIPSE('',#10709,8.74309348746913,7.52489260397247);
#3431=ELLIPSE('',#10714,1.00076177956274,1.);
#3432=ELLIPSE('',#10731,0.200373737411236,0.2);
#3433=ELLIPSE('',#10733,0.500336564673552,0.500000000000007);
#3434=ELLIPSE('',#10734,0.300560606116854,0.3);
#3435=ELLIPSE('',#10737,0.500336564673552,0.500000000000007);
#3436=ELLIPSE('',#10738,0.300560606116854,0.3);
#3437=ELLIPSE('',#10740,0.200373737411236,0.2);
#3438=ELLIPSE('',#10743,1.83221745488836,1.82880000000002);
#3439=ELLIPSE('',#10748,0.500336564673552,0.500000000000007);
#3440=ELLIPSE('',#10749,0.300560606116854,0.3);
#3441=ELLIPSE('',#10751,0.200373737411236,0.2);
#3442=ELLIPSE('',#10757,0.200373737411236,0.2);
#3443=ELLIPSE('',#10759,0.500336564673552,0.500000000000007);
#3444=ELLIPSE('',#10760,0.300560606116854,0.3);
#3445=ELLIPSE('',#10764,1.83221745488836,1.82880000000002);
#3446=ELLIPSE('',#10769,0.500171535589749,0.500000000000007);
#3447=ELLIPSE('',#10770,0.300285805548996,0.3);
#3448=ELLIPSE('',#10771,1.83017178806936,1.82880000000001);
#3449=ELLIPSE('',#10772,2.03003664347347,2.02880000000002);
#3450=ELLIPSE('',#10776,0.300285805548996,0.3);
#3451=ELLIPSE('',#10777,0.500171535589749,0.500000000000007);
#3452=ELLIPSE('',#10778,0.28320630634259,0.226430562861141);
#3453=ELLIPSE('',#10780,0.500171535589749,0.500000000000007);
#3454=ELLIPSE('',#10782,0.200373737411236,0.2);
#3455=ELLIPSE('',#10783,0.227088789163874,0.202173589286037);
#3456=ELLIPSE('',#10784,0.500171535589749,0.500000000000007);
#3457=ELLIPSE('',#10787,0.200373737411236,0.2);
#3458=ELLIPSE('',#10789,0.50033656467355,0.500000000000007);
#3459=ELLIPSE('',#10790,0.50033656467355,0.500000000000007);
#3460=ELLIPSE('',#10792,1.50182807625857,1.49999999999999);
#3461=ELLIPSE('',#10793,1.50182807625857,1.49999999999999);
#3462=ELLIPSE('',#10796,1.83221745488836,1.82880000000002);
#3463=ELLIPSE('',#10800,0.500171535589749,0.500000000000007);
#3464=ELLIPSE('',#10801,0.300285805548996,0.3);
#3465=ELLIPSE('',#10802,1.83017178806936,1.82880000000001);
#3466=ELLIPSE('',#10803,2.03003664347347,2.02880000000002);
#3467=ELLIPSE('',#10807,0.300560606116854,0.3);
#3468=ELLIPSE('',#10808,0.28320310619285,0.226429383924161);
#3469=ELLIPSE('',#10810,0.500171535589749,0.500000000000007);
#3470=ELLIPSE('',#10812,0.200373737411236,0.2);
#3471=ELLIPSE('',#10813,0.228653264072653,0.202898431684534);
#3472=ELLIPSE('',#10816,0.200373737411236,0.2);
#3473=ELLIPSE('',#10821,1.83221745488836,1.82880000000002);
#3474=ELLIPSE('',#10823,1.00003808418626,0.999999999999996);
#3475=ELLIPSE('',#10825,0.500076164021969,0.500000000000015);
#3476=ELLIPSE('',#10837,1.39016715670294,1.);
#3477=ELLIPSE('',#10839,11.001675608483,11.);
#3478=ELLIPSE('',#10841,1.00003808418626,0.999999999999996);
#3479=ELLIPSE('',#10843,0.500076164021947,0.499999999999993);
#3480=ELLIPSE('',#10853,1.50114266934408,1.5);
#3481=ELLIPSE('',#10854,1.00171318935385,1.);
#3482=ELLIPSE('',#10858,11.001675608483,11.);
#3483=ELLIPSE('',#10860,1.39016715670295,1.);
#3484=ELLIPSE('',#10864,1.00171318935385,1.);
#3485=ELLIPSE('',#10865,1.50114266934408,1.5);
#3486=ELLIPSE('',#10868,1.50182807625857,1.49999999999999);
#3487=ELLIPSE('',#10872,1.50182807625857,1.49999999999999);
#3488=ELLIPSE('',#10874,1.00274003143314,0.999999999999998);
#3489=ELLIPSE('',#10880,1.99090322420423,1.99060000000002);
#3490=ELLIPSE('',#10891,1.99090322420423,1.99060000000002);
#3491=ELLIPSE('',#10895,1.00274003143315,0.999999999999986);
#3492=ELLIPSE('',#10896,1.00030481857829,0.999999999999986);
#3493=ELLIPSE('',#10898,0.500609358752846,0.499999999999988);
#3494=ELLIPSE('',#10902,0.500609358752864,0.500000000000006);
#3495=ELLIPSE('',#10903,1.0003048185783,0.999999999999998);
#3496=CIRCLE('',#9987,0.5);
#3497=CIRCLE('',#9989,0.50000000000003);
#3498=CIRCLE('',#9992,0.50000000000003);
#3499=CIRCLE('',#9993,0.499999999999977);
#3500=CIRCLE('',#9997,0.499999999999994);
#3501=CIRCLE('',#10003,0.5);
#3502=CIRCLE('',#10005,0.50000000000003);
#3503=CIRCLE('',#10008,0.500000000000012);
#3504=CIRCLE('',#10009,0.499999999999959);
#3505=CIRCLE('',#10013,0.499999999999994);
#3506=CIRCLE('',#10019,0.499999999999992);
#3507=CIRCLE('',#10021,0.50000000000003);
#3508=CIRCLE('',#10024,0.500000000000012);
#3509=CIRCLE('',#10025,0.499999999999976);
#3510=CIRCLE('',#10029,0.499999999999994);
#3511=CIRCLE('',#10035,0.499999999999992);
#3512=CIRCLE('',#10037,0.50000000000003);
#3513=CIRCLE('',#10040,0.50000000000003);
#3514=CIRCLE('',#10041,0.499999999999958);
#3515=CIRCLE('',#10045,0.499999999999994);
#3516=CIRCLE('',#10053,0.200000000000007);
#3517=CIRCLE('',#10055,2.02880000000002);
#3518=CIRCLE('',#10056,1.82880000000002);
#3519=CIRCLE('',#10058,0.200000000000007);
#3520=CIRCLE('',#10060,0.200000000000007);
#3521=CIRCLE('',#10064,0.199999999999971);
#3522=CIRCLE('',#10074,0.200000000000007);
#3523=CIRCLE('',#10075,0.200000000000007);
#3524=CIRCLE('',#10081,1.82880000000002);
#3525=CIRCLE('',#10082,2.02880000000002);
#3526=CIRCLE('',#10084,0.200000000000007);
#3527=CIRCLE('',#10086,0.200000000000007);
#3528=CIRCLE('',#10095,0.200000000000017);
#3529=CIRCLE('',#10096,0.200000000000053);
#3530=CIRCLE('',#10102,0.200000000000005);
#3531=CIRCLE('',#10103,0.199999999999996);
#3532=CIRCLE('',#10107,0.200000000000017);
#3533=CIRCLE('',#10113,0.2);
#3534=CIRCLE('',#10126,0.200000000000017);
#3535=CIRCLE('',#10127,0.200000000000017);
#3536=CIRCLE('',#10133,0.200000000000005);
#3537=CIRCLE('',#10134,0.2);
#3538=CIRCLE('',#10137,0.200000000000017);
#3539=CIRCLE('',#10142,0.2);
#3540=CIRCLE('',#10146,0.499999999999998);
#3541=CIRCLE('',#10150,0.499999999999985);
#3542=CIRCLE('',#10152,0.5);
#3543=CIRCLE('',#10155,1.);
#3544=CIRCLE('',#10156,1.00000000000001);
#3545=CIRCLE('',#10158,1.00000000000001);
#3546=CIRCLE('',#10159,1.);
#3547=CIRCLE('',#10160,0.999999999999979);
#3548=CIRCLE('',#10163,0.99999999999997);
#3549=CIRCLE('',#10164,1.);
#3550=CIRCLE('',#10168,1.00000000000001);
#3551=CIRCLE('',#10172,0.500000000000007);
#3552=CIRCLE('',#10174,0.5);
#3553=CIRCLE('',#10177,1.);
#3554=CIRCLE('',#10178,1.00000000000001);
#3555=CIRCLE('',#10179,0.999999999999996);
#3556=CIRCLE('',#10184,0.499999999999985);
#3557=CIRCLE('',#10189,1.00000000000001);
#3558=CIRCLE('',#10197,0.5);
#3559=CIRCLE('',#10200,0.499999999999994);
#3560=CIRCLE('',#10201,0.499999999999998);
#3561=CIRCLE('',#10204,0.499999999999998);
#3562=CIRCLE('',#10207,0.499999999999994);
#3563=CIRCLE('',#10210,1.0000000002444);
#3564=CIRCLE('',#10212,0.999999996867422);
#3565=CIRCLE('',#10216,1.00000000000001);
#3566=CIRCLE('',#10220,1.);
#3567=CIRCLE('',#10223,1.00000000000001);
#3568=CIRCLE('',#10224,1.00000000000001);
#3569=CIRCLE('',#10228,0.499999999999994);
#3570=CIRCLE('',#10231,0.5);
#3571=CIRCLE('',#10233,0.500000000000012);
#3572=CIRCLE('',#10234,0.499999999999994);
#3573=CIRCLE('',#10235,0.499999999999998);
#3574=CIRCLE('',#10238,0.5);
#3575=CIRCLE('',#10256,0.34311225192926);
#3576=CIRCLE('',#10257,0.34311225192926);
#3577=CIRCLE('',#10258,0.34311225192926);
#3578=CIRCLE('',#10259,0.34311225192926);
#3579=CIRCLE('',#10261,9.99999999999999);
#3580=CIRCLE('',#10266,9.99999999999999);
#3581=CIRCLE('',#10272,10.5239183875579);
#3582=CIRCLE('',#10273,10.5239183875579);
#3583=CIRCLE('',#10275,15.2738743890003);
#3584=CIRCLE('',#10276,15.2738743890003);
#3585=CIRCLE('',#10281,0.990600000000022);
#3586=CIRCLE('',#10287,0.200000000000007);
#3587=CIRCLE('',#10289,2.02880000000002);
#3588=CIRCLE('',#10290,1.82880000000002);
#3589=CIRCLE('',#10292,0.200000000000007);
#3590=CIRCLE('',#10294,0.200000000000007);
#3591=CIRCLE('',#10298,0.199999999999971);
#3592=CIRCLE('',#10308,0.200000000000007);
#3593=CIRCLE('',#10309,0.200000000000007);
#3594=CIRCLE('',#10315,1.82880000000002);
#3595=CIRCLE('',#10316,2.02880000000002);
#3596=CIRCLE('',#10318,0.200000000000007);
#3597=CIRCLE('',#10320,0.200000000000007);
#3598=CIRCLE('',#10329,0.200000000000017);
#3599=CIRCLE('',#10330,0.200000000000053);
#3600=CIRCLE('',#10336,0.200000000000005);
#3601=CIRCLE('',#10337,0.199999999999996);
#3602=CIRCLE('',#10341,0.200000000000017);
#3603=CIRCLE('',#10347,0.2);
#3604=CIRCLE('',#10360,0.200000000000017);
#3605=CIRCLE('',#10361,0.200000000000017);
#3606=CIRCLE('',#10367,0.200000000000005);
#3607=CIRCLE('',#10368,0.2);
#3608=CIRCLE('',#10371,0.200000000000017);
#3609=CIRCLE('',#10376,0.2);
#3610=CIRCLE('',#10380,0.499999999999998);
#3611=CIRCLE('',#10384,0.499999999999985);
#3612=CIRCLE('',#10386,0.5);
#3613=CIRCLE('',#10388,1.);
#3614=CIRCLE('',#10389,1.00000000000001);
#3615=CIRCLE('',#10391,1.00000000000001);
#3616=CIRCLE('',#10392,1.);
#3617=CIRCLE('',#10393,0.999999999999979);
#3618=CIRCLE('',#10395,0.99999999999997);
#3619=CIRCLE('',#10396,1.);
#3620=CIRCLE('',#10400,1.00000000000001);
#3621=CIRCLE('',#10402,0.500000000000007);
#3622=CIRCLE('',#10404,0.5);
#3623=CIRCLE('',#10407,1.);
#3624=CIRCLE('',#10408,1.00000000000001);
#3625=CIRCLE('',#10409,0.999999999999996);
#3626=CIRCLE('',#10414,0.499999999999985);
#3627=CIRCLE('',#10419,1.00000000000001);
#3628=CIRCLE('',#10426,0.5);
#3629=CIRCLE('',#10429,0.499999999999994);
#3630=CIRCLE('',#10430,0.499999999999998);
#3631=CIRCLE('',#10433,0.499999999999998);
#3632=CIRCLE('',#10436,0.499999999999994);
#3633=CIRCLE('',#10439,1.0000000002444);
#3634=CIRCLE('',#10441,0.999999996867422);
#3635=CIRCLE('',#10445,1.00000000000001);
#3636=CIRCLE('',#10449,1.);
#3637=CIRCLE('',#10452,1.00000000000001);
#3638=CIRCLE('',#10453,1.00000000000001);
#3639=CIRCLE('',#10457,0.499999999999994);
#3640=CIRCLE('',#10460,0.5);
#3641=CIRCLE('',#10462,0.500000000000012);
#3642=CIRCLE('',#10463,0.499999999999994);
#3643=CIRCLE('',#10464,0.499999999999998);
#3644=CIRCLE('',#10467,0.5);
#3645=CIRCLE('',#10486,15.2738743890003);
#3646=CIRCLE('',#10487,15.2738743890003);
#3647=CIRCLE('',#10489,10.5239183875579);
#3648=CIRCLE('',#10490,10.5239183875579);
#3649=CIRCLE('',#10493,0.990600000000022);
#3650=CIRCLE('',#10495,0.45720000006189);
#3651=CIRCLE('',#10496,0.45720000006189);
#3652=CIRCLE('',#10499,0.457200000004114);
#3653=CIRCLE('',#10500,0.457200000004114);
#3654=CIRCLE('',#10503,0.200000000000007);
#3655=CIRCLE('',#10505,2.02880000000002);
#3656=CIRCLE('',#10506,1.82880000000002);
#3657=CIRCLE('',#10508,0.200000000000007);
#3658=CIRCLE('',#10510,0.200000000000007);
#3659=CIRCLE('',#10514,0.199999999999971);
#3660=CIRCLE('',#10524,0.200000000000007);
#3661=CIRCLE('',#10525,0.200000000000007);
#3662=CIRCLE('',#10531,1.82880000000002);
#3663=CIRCLE('',#10532,2.02880000000002);
#3664=CIRCLE('',#10534,0.200000000000007);
#3665=CIRCLE('',#10536,0.200000000000007);
#3666=CIRCLE('',#10545,0.200000000000017);
#3667=CIRCLE('',#10546,0.200000000000053);
#3668=CIRCLE('',#10552,0.200000000000005);
#3669=CIRCLE('',#10553,0.199999999999996);
#3670=CIRCLE('',#10557,0.200000000000017);
#3671=CIRCLE('',#10563,0.2);
#3672=CIRCLE('',#10576,0.200000000000017);
#3673=CIRCLE('',#10577,0.200000000000017);
#3674=CIRCLE('',#10583,0.200000000000005);
#3675=CIRCLE('',#10584,0.2);
#3676=CIRCLE('',#10587,0.200000000000017);
#3677=CIRCLE('',#10592,0.2);
#3678=CIRCLE('',#10596,0.499999999999998);
#3679=CIRCLE('',#10600,0.499999999999985);
#3680=CIRCLE('',#10602,0.5);
#3681=CIRCLE('',#10605,1.);
#3682=CIRCLE('',#10606,1.00000000000001);
#3683=CIRCLE('',#10608,1.00000000000001);
#3684=CIRCLE('',#10609,1.);
#3685=CIRCLE('',#10610,0.999999999999979);
#3686=CIRCLE('',#10613,0.99999999999997);
#3687=CIRCLE('',#10614,1.);
#3688=CIRCLE('',#10618,1.00000000000001);
#3689=CIRCLE('',#10622,0.500000000000007);
#3690=CIRCLE('',#10624,0.5);
#3691=CIRCLE('',#10627,1.);
#3692=CIRCLE('',#10628,1.00000000000001);
#3693=CIRCLE('',#10629,0.999999999999996);
#3694=CIRCLE('',#10634,0.499999999999985);
#3695=CIRCLE('',#10639,1.00000000000001);
#3696=CIRCLE('',#10646,0.5);
#3697=CIRCLE('',#10649,0.499999999999994);
#3698=CIRCLE('',#10650,0.499999999999998);
#3699=CIRCLE('',#10653,0.499999999999998);
#3700=CIRCLE('',#10656,0.499999999999994);
#3701=CIRCLE('',#10659,1.0000000002444);
#3702=CIRCLE('',#10661,0.999999996867422);
#3703=CIRCLE('',#10665,1.00000000000001);
#3704=CIRCLE('',#10669,1.);
#3705=CIRCLE('',#10672,1.00000000000001);
#3706=CIRCLE('',#10673,1.00000000000001);
#3707=CIRCLE('',#10677,0.499999999999994);
#3708=CIRCLE('',#10680,0.5);
#3709=CIRCLE('',#10682,0.500000000000012);
#3710=CIRCLE('',#10683,0.499999999999994);
#3711=CIRCLE('',#10684,0.499999999999998);
#3712=CIRCLE('',#10687,0.5);
#3713=CIRCLE('',#10705,10.);
#3714=CIRCLE('',#10710,10.);
#3715=CIRCLE('',#10718,0.990600000000022);
#3716=CIRCLE('',#10725,0.200000000000007);
#3717=CIRCLE('',#10727,2.02880000000002);
#3718=CIRCLE('',#10728,1.82880000000002);
#3719=CIRCLE('',#10730,0.200000000000007);
#3720=CIRCLE('',#10732,0.200000000000007);
#3721=CIRCLE('',#10736,0.199999999999971);
#3722=CIRCLE('',#10746,0.200000000000007);
#3723=CIRCLE('',#10747,0.200000000000007);
#3724=CIRCLE('',#10753,1.82880000000002);
#3725=CIRCLE('',#10754,2.02880000000002);
#3726=CIRCLE('',#10756,0.200000000000007);
#3727=CIRCLE('',#10758,0.200000000000007);
#3728=CIRCLE('',#10767,0.200000000000017);
#3729=CIRCLE('',#10768,0.200000000000053);
#3730=CIRCLE('',#10774,0.200000000000005);
#3731=CIRCLE('',#10775,0.199999999999996);
#3732=CIRCLE('',#10779,0.200000000000017);
#3733=CIRCLE('',#10785,0.2);
#3734=CIRCLE('',#10798,0.200000000000017);
#3735=CIRCLE('',#10799,0.200000000000017);
#3736=CIRCLE('',#10805,0.200000000000005);
#3737=CIRCLE('',#10806,0.2);
#3738=CIRCLE('',#10809,0.200000000000017);
#3739=CIRCLE('',#10814,0.2);
#3740=CIRCLE('',#10818,0.499999999999998);
#3741=CIRCLE('',#10822,0.499999999999985);
#3742=CIRCLE('',#10824,0.5);
#3743=CIRCLE('',#10826,1.);
#3744=CIRCLE('',#10827,1.00000000000001);
#3745=CIRCLE('',#10829,1.00000000000001);
#3746=CIRCLE('',#10830,1.);
#3747=CIRCLE('',#10831,0.999999999999979);
#3748=CIRCLE('',#10833,0.99999999999997);
#3749=CIRCLE('',#10834,1.);
#3750=CIRCLE('',#10838,1.00000000000001);
#3751=CIRCLE('',#10840,0.500000000000007);
#3752=CIRCLE('',#10842,0.5);
#3753=CIRCLE('',#10845,1.);
#3754=CIRCLE('',#10846,1.00000000000001);
#3755=CIRCLE('',#10847,0.999999999999996);
#3756=CIRCLE('',#10852,0.499999999999985);
#3757=CIRCLE('',#10857,1.00000000000001);
#3758=CIRCLE('',#10863,0.5);
#3759=CIRCLE('',#10866,0.499999999999994);
#3760=CIRCLE('',#10867,0.499999999999998);
#3761=CIRCLE('',#10870,0.499999999999998);
#3762=CIRCLE('',#10873,0.499999999999994);
#3763=CIRCLE('',#10876,1.0000000002444);
#3764=CIRCLE('',#10878,0.999999996867422);
#3765=CIRCLE('',#10882,1.00000000000001);
#3766=CIRCLE('',#10886,1.);
#3767=CIRCLE('',#10889,1.00000000000001);
#3768=CIRCLE('',#10890,1.00000000000001);
#3769=CIRCLE('',#10894,0.499999999999994);
#3770=CIRCLE('',#10897,0.5);
#3771=CIRCLE('',#10899,0.500000000000012);
#3772=CIRCLE('',#10900,0.499999999999994);
#3773=CIRCLE('',#10901,0.499999999999998);
#3774=CIRCLE('',#10904,0.5);
#3775=CIRCLE('',#10924,0.990600000000022);
#3776=CIRCLE('',#10926,0.45720000006189);
#3777=CIRCLE('',#10927,0.45720000006189);
#3778=CIRCLE('',#10930,0.457200000004114);
#3779=CIRCLE('',#10931,0.457200000004114);
#3780=CIRCLE('',#10933,23.238);
#3781=CIRCLE('',#10934,23.238);
#3782=CIRCLE('',#10935,23.238);
#3783=CIRCLE('',#10936,1.20009064338825);
#3784=CIRCLE('',#10938,6.49999999999998);
#3785=CIRCLE('',#10939,6.5);
#3786=CIRCLE('',#10941,10.3370205221202);
#3787=CIRCLE('',#10944,6.71906333937813);
#3788=CIRCLE('',#10945,7.09375783821553);
#3789=CIRCLE('',#10947,13.2018786974168);
#3790=CIRCLE('',#10948,0.457200000012143);
#3791=CIRCLE('',#10949,12.7446786974071);
#3792=CIRCLE('',#10950,0.457200000012143);
#3793=CIRCLE('',#10952,13.2018786974016);
#3794=CIRCLE('',#10954,13.6590786826962);
#3795=CIRCLE('',#10955,0.457200001058969);
#3796=CIRCLE('',#10956,0.457200001058969);
#3797=CIRCLE('',#10958,16.4225478323467);
#3798=CIRCLE('',#10960,16.2638709421531);
#3799=CIRCLE('',#10963,23.238);
#3800=CIRCLE('',#10964,23.238);
#3801=CIRCLE('',#10965,23.238);
#3802=CIRCLE('',#10967,27.238);
#3803=CIRCLE('',#10968,4.);
#3804=CIRCLE('',#10970,0.223022963754037);
#3805=CIRCLE('',#10971,0.223022963754037);
#3806=CIRCLE('',#10972,0.223022963754037);
#3807=CIRCLE('',#10973,0.223022963754037);
#3808=CIRCLE('',#10974,27.238);
#3809=CIRCLE('',#10976,4.);
#3810=CIRCLE('',#10978,10.3370205221202);
#3811=CIRCLE('',#10981,0.990600000000022);
#3812=CIRCLE('',#10982,16.2638709421531);
#3813=CIRCLE('',#10984,6.71906333937814);
#3814=CIRCLE('',#10985,7.09375783821549);
#3815=CIRCLE('',#10988,6.71906333937814);
#3816=CIRCLE('',#10989,7.09375783821551);
#3817=CIRCLE('',#10991,10.);
#3818=CIRCLE('',#10993,10.);
#3819=CIRCLE('',#10995,12.7446786974071);
#3820=CIRCLE('',#10996,12.7446786974071);
#3821=CIRCLE('',#10997,12.744678697407);
#3822=CIRCLE('',#10998,10.1284786974306);
#3823=CIRCLE('',#10999,10.1284786974306);
#3824=CIRCLE('',#11000,10.1284786974306);
#3825=CIRCLE('',#11001,10.1284786974306);
#3826=CIRCLE('',#11003,22.238);
#3827=CIRCLE('',#11004,1.);
#3828=CIRCLE('',#11006,14.0000002086163);
#3829=CIRCLE('',#11008,14.5459555600156);
#3830=CIRCLE('',#11013,0.457200001058969);
#3831=CIRCLE('',#11016,0.457200000012143);
#3832=CIRCLE('',#11020,10.3370205221202);
#3833=CIRCLE('',#11022,6.49999999999998);
#3834=CIRCLE('',#11023,6.49999999999998);
#3835=CIRCLE('',#11026,0.457200000012143);
#3836=CIRCLE('',#11027,0.457200000012143);
#3837=CIRCLE('',#11030,0.457200001058969);
#3838=CIRCLE('',#11031,0.457200001058969);
#3839=CIRCLE('',#11035,14.5459555600156);
#3840=CIRCLE('',#11037,14.0000002086163);
#3841=CIRCLE('',#11039,22.238);
#3842=CIRCLE('',#11041,1.);
#3843=CIRCLE('',#11043,16.2638709421531);
#3844=CIRCLE('',#11044,16.4225478323467);
#3845=CIRCLE('',#11046,0.990600000000022);
#3846=CIRCLE('',#11048,9.21407880044562);
#3847=CIRCLE('',#11050,0.45720000006189);
#3848=CIRCLE('',#11051,9.67127869739369);
#3849=CIRCLE('',#11053,9.67127869741836);
#3850=CIRCLE('',#11055,0.457200000004114);
#3851=CIRCLE('',#11057,0.457200000012143);
#3852=CIRCLE('',#11058,13.2018786974167);
#3853=CIRCLE('',#11060,13.2018786974015);
#3854=CIRCLE('',#11062,0.457200001058969);
#3855=CIRCLE('',#11063,13.6590786826962);
#3856=CIRCLE('',#11067,0.990600000000022);
#3857=CIRCLE('',#11070,0.45720000006189);
#3858=CIRCLE('',#11073,0.457200000004114);
#3859=CIRCLE('',#11075,0.457200000012143);
#3860=CIRCLE('',#11078,0.457200001058969);
#3861=CIRCLE('',#11082,16.4225478323467);
#3862=CIRCLE('',#11083,16.2638709421531);
#3863=CIRCLE('',#11086,9.21407880044564);
#3864=CIRCLE('',#11088,9.67127869739372);
#3865=CIRCLE('',#11090,9.67127869741838);
#3866=CIRCLE('',#11093,13.2018786974167);
#3867=CIRCLE('',#11095,13.2018786974015);
#3868=CIRCLE('',#11097,13.6590786826962);
#3869=CIRCLE('',#11100,16.4225478323467);
#3870=CIRCLE('',#11102,7.0937578382155);
#3871=CIRCLE('',#11103,9.21407880044566);
#3872=CIRCLE('',#11105,0.45720000006189);
#3873=CIRCLE('',#11106,9.67127869739375);
#3874=CIRCLE('',#11108,9.67127869741837);
#3875=CIRCLE('',#11110,0.457200000004114);
#3876=CIRCLE('',#11112,13.2018786974168);
#3877=CIRCLE('',#11113,0.457200000012143);
#3878=CIRCLE('',#11115,13.2018786974016);
#3879=CIRCLE('',#11117,13.6590786826962);
#3880=CIRCLE('',#11118,0.457200001058969);
#3881=CIRCLE('',#11122,0.990600000000022);
#3882=CIRCLE('',#11126,0.45720000006189);
#3883=CIRCLE('',#11129,0.457200000004114);
#3884=CIRCLE('',#11137,9.21407880044566);
#3885=CIRCLE('',#11139,9.67127869739375);
#3886=CIRCLE('',#11141,9.67127869741837);
#3887=CIRCLE('',#11144,6.71906333937813);
#3888=CIRCLE('',#11145,1.20077067895039);
#3889=CIRCLE('',#11146,9.99999999999996);
#3890=CIRCLE('',#11149,10.3370205221202);
#3891=CIRCLE('',#11150,9.99999999999999);
#3892=CIRCLE('',#11152,6.5);
#3893=CIRCLE('',#11154,6.49999999999998);
#3894=CIRCLE('',#11155,6.5);
#3895=CIRCLE('',#11157,6.49999999999998);
#3896=VERTEX_POINT('',#14204);
#3897=VERTEX_POINT('',#14205);
#3898=VERTEX_POINT('',#14207);
#3899=VERTEX_POINT('',#14209);
#3900=VERTEX_POINT('',#14213);
#3901=VERTEX_POINT('',#14214);
#3902=VERTEX_POINT('',#14243);
#3903=VERTEX_POINT('',#14244);
#3904=VERTEX_POINT('',#14249);
#3905=VERTEX_POINT('',#14251);
#3906=VERTEX_POINT('',#14255);
#3907=VERTEX_POINT('',#14257);
#3908=VERTEX_POINT('',#14261);
#3909=VERTEX_POINT('',#14265);
#3910=VERTEX_POINT('',#14293);
#3911=VERTEX_POINT('',#14294);
#3912=VERTEX_POINT('',#14296);
#3913=VERTEX_POINT('',#14298);
#3914=VERTEX_POINT('',#14302);
#3915=VERTEX_POINT('',#14303);
#3916=VERTEX_POINT('',#14332);
#3917=VERTEX_POINT('',#14333);
#3918=VERTEX_POINT('',#14338);
#3919=VERTEX_POINT('',#14340);
#3920=VERTEX_POINT('',#14344);
#3921=VERTEX_POINT('',#14346);
#3922=VERTEX_POINT('',#14350);
#3923=VERTEX_POINT('',#14354);
#3924=VERTEX_POINT('',#14382);
#3925=VERTEX_POINT('',#14383);
#3926=VERTEX_POINT('',#14385);
#3927=VERTEX_POINT('',#14387);
#3928=VERTEX_POINT('',#14391);
#3929=VERTEX_POINT('',#14392);
#3930=VERTEX_POINT('',#14421);
#3931=VERTEX_POINT('',#14422);
#3932=VERTEX_POINT('',#14427);
#3933=VERTEX_POINT('',#14429);
#3934=VERTEX_POINT('',#14433);
#3935=VERTEX_POINT('',#14435);
#3936=VERTEX_POINT('',#14439);
#3937=VERTEX_POINT('',#14443);
#3938=VERTEX_POINT('',#14471);
#3939=VERTEX_POINT('',#14472);
#3940=VERTEX_POINT('',#14474);
#3941=VERTEX_POINT('',#14476);
#3942=VERTEX_POINT('',#14480);
#3943=VERTEX_POINT('',#14481);
#3944=VERTEX_POINT('',#14510);
#3945=VERTEX_POINT('',#14511);
#3946=VERTEX_POINT('',#14516);
#3947=VERTEX_POINT('',#14518);
#3948=VERTEX_POINT('',#14522);
#3949=VERTEX_POINT('',#14524);
#3950=VERTEX_POINT('',#14528);
#3951=VERTEX_POINT('',#14532);
#3952=VERTEX_POINT('',#14536);
#3953=VERTEX_POINT('',#14540);
#3954=VERTEX_POINT('',#14541);
#3955=VERTEX_POINT('',#14543);
#3956=VERTEX_POINT('',#14545);
#3957=VERTEX_POINT('',#14564);
#3958=VERTEX_POINT('',#14566);
#3959=VERTEX_POINT('',#14585);
#3960=VERTEX_POINT('',#14586);
#3961=VERTEX_POINT('',#14588);
#3962=VERTEX_POINT('',#14590);
#3963=VERTEX_POINT('',#14618);
#3964=VERTEX_POINT('',#14619);
#3965=VERTEX_POINT('',#14651);
#3966=VERTEX_POINT('',#14652);
#3967=VERTEX_POINT('',#14657);
#3968=VERTEX_POINT('',#14658);
#3969=VERTEX_POINT('',#14663);
#3970=VERTEX_POINT('',#14665);
#3971=VERTEX_POINT('',#14669);
#3972=VERTEX_POINT('',#14673);
#3973=VERTEX_POINT('',#14677);
#3974=VERTEX_POINT('',#14678);
#3975=VERTEX_POINT('',#14680);
#3976=VERTEX_POINT('',#14682);
#3977=VERTEX_POINT('',#14725);
#3978=VERTEX_POINT('',#14726);
#3979=VERTEX_POINT('',#14731);
#3980=VERTEX_POINT('',#14732);
#3981=VERTEX_POINT('',#14737);
#3982=VERTEX_POINT('',#14739);
#3983=VERTEX_POINT('',#14758);
#3984=VERTEX_POINT('',#14759);
#3985=VERTEX_POINT('',#14761);
#3986=VERTEX_POINT('',#14763);
#3987=VERTEX_POINT('',#14791);
#3988=VERTEX_POINT('',#14792);
#3989=VERTEX_POINT('',#14800);
#3990=VERTEX_POINT('',#14802);
#3991=VERTEX_POINT('',#14806);
#3992=VERTEX_POINT('',#14810);
#3993=VERTEX_POINT('',#14814);
#3994=VERTEX_POINT('',#14815);
#3995=VERTEX_POINT('',#14817);
#3996=VERTEX_POINT('',#14819);
#3997=VERTEX_POINT('',#14868);
#3998=VERTEX_POINT('',#14869);
#3999=VERTEX_POINT('',#14908);
#4000=VERTEX_POINT('',#14910);
#4001=VERTEX_POINT('',#14935);
#4002=VERTEX_POINT('',#14937);
#4003=VERTEX_POINT('',#14965);
#4004=VERTEX_POINT('',#14966);
#4005=VERTEX_POINT('',#14990);
#4006=VERTEX_POINT('',#14992);
#4007=VERTEX_POINT('',#14996);
#4008=VERTEX_POINT('',#15019);
#4009=VERTEX_POINT('',#15021);
#4010=VERTEX_POINT('',#15025);
#4011=VERTEX_POINT('',#15029);
#4012=VERTEX_POINT('',#15031);
#4013=VERTEX_POINT('',#15033);
#4014=VERTEX_POINT('',#15038);
#4015=VERTEX_POINT('',#15040);
#4016=VERTEX_POINT('',#15042);
#4017=VERTEX_POINT('',#15044);
#4018=VERTEX_POINT('',#15046);
#4019=VERTEX_POINT('',#15048);
#4020=VERTEX_POINT('',#15050);
#4021=VERTEX_POINT('',#15052);
#4022=VERTEX_POINT('',#15054);
#4023=VERTEX_POINT('',#15064);
#4024=VERTEX_POINT('',#15065);
#4025=VERTEX_POINT('',#15067);
#4026=VERTEX_POINT('',#15069);
#4027=VERTEX_POINT('',#15118);
#4028=VERTEX_POINT('',#15119);
#4029=VERTEX_POINT('',#15158);
#4030=VERTEX_POINT('',#15160);
#4031=VERTEX_POINT('',#15186);
#4032=VERTEX_POINT('',#15214);
#4033=VERTEX_POINT('',#15237);
#4034=VERTEX_POINT('',#15263);
#4035=VERTEX_POINT('',#15269);
#4036=VERTEX_POINT('',#15303);
#4037=VERTEX_POINT('',#15304);
#4038=VERTEX_POINT('',#15306);
#4039=VERTEX_POINT('',#15308);
#4040=VERTEX_POINT('',#15341);
#4041=VERTEX_POINT('',#15342);
#4042=VERTEX_POINT('',#15344);
#4043=VERTEX_POINT('',#15349);
#4044=VERTEX_POINT('',#15351);
#4045=VERTEX_POINT('',#15358);
#4046=VERTEX_POINT('',#15366);
#4047=VERTEX_POINT('',#15367);
#4048=VERTEX_POINT('',#15372);
#4049=VERTEX_POINT('',#15394);
#4050=VERTEX_POINT('',#15396);
#4051=VERTEX_POINT('',#15452);
#4052=VERTEX_POINT('',#15453);
#4053=VERTEX_POINT('',#15455);
#4054=VERTEX_POINT('',#15461);
#4055=VERTEX_POINT('',#15463);
#4056=VERTEX_POINT('',#15470);
#4057=VERTEX_POINT('',#15480);
#4058=VERTEX_POINT('',#15481);
#4059=VERTEX_POINT('',#15483);
#4060=VERTEX_POINT('',#15485);
#4061=VERTEX_POINT('',#15487);
#4062=VERTEX_POINT('',#15537);
#4063=VERTEX_POINT('',#15538);
#4064=VERTEX_POINT('',#15540);
#4065=VERTEX_POINT('',#15542);
#4066=VERTEX_POINT('',#15546);
#4067=VERTEX_POINT('',#15548);
#4068=VERTEX_POINT('',#15552);
#4069=VERTEX_POINT('',#15553);
#4070=VERTEX_POINT('',#15578);
#4071=VERTEX_POINT('',#15608);
#4072=VERTEX_POINT('',#15609);
#4073=VERTEX_POINT('',#15638);
#4074=VERTEX_POINT('',#15639);
#4075=VERTEX_POINT('',#15680);
#4076=VERTEX_POINT('',#15681);
#4077=VERTEX_POINT('',#15686);
#4078=VERTEX_POINT('',#15687);
#4079=VERTEX_POINT('',#15690);
#4080=VERTEX_POINT('',#15697);
#4081=VERTEX_POINT('',#15698);
#4082=VERTEX_POINT('',#15727);
#4083=VERTEX_POINT('',#15728);
#4084=VERTEX_POINT('',#15769);
#4085=VERTEX_POINT('',#15775);
#4086=VERTEX_POINT('',#15803);
#4087=VERTEX_POINT('',#15807);
#4088=VERTEX_POINT('',#15809);
#4089=VERTEX_POINT('',#15813);
#4090=VERTEX_POINT('',#15815);
#4091=VERTEX_POINT('',#15819);
#4092=VERTEX_POINT('',#15821);
#4093=VERTEX_POINT('',#15825);
#4094=VERTEX_POINT('',#15859);
#4095=VERTEX_POINT('',#15904);
#4096=VERTEX_POINT('',#15906);
#4097=VERTEX_POINT('',#15934);
#4098=VERTEX_POINT('',#15935);
#4099=VERTEX_POINT('',#16007);
#4100=VERTEX_POINT('',#16035);
#4101=VERTEX_POINT('',#16036);
#4102=VERTEX_POINT('',#16038);
#4103=VERTEX_POINT('',#16040);
#4104=VERTEX_POINT('',#16095);
#4105=VERTEX_POINT('',#16097);
#4106=VERTEX_POINT('',#16130);
#4107=VERTEX_POINT('',#16131);
#4108=VERTEX_POINT('',#16133);
#4109=VERTEX_POINT('',#16135);
#4110=VERTEX_POINT('',#16137);
#4111=VERTEX_POINT('',#16139);
#4112=VERTEX_POINT('',#16141);
#4113=VERTEX_POINT('',#16143);
#4114=VERTEX_POINT('',#16146);
#4115=VERTEX_POINT('',#16147);
#4116=VERTEX_POINT('',#16173);
#4117=VERTEX_POINT('',#16174);
#4118=VERTEX_POINT('',#16202);
#4119=VERTEX_POINT('',#16205);
#4120=VERTEX_POINT('',#16207);
#4121=VERTEX_POINT('',#16209);
#4122=VERTEX_POINT('',#16215);
#4123=VERTEX_POINT('',#16217);
#4124=VERTEX_POINT('',#16222);
#4125=VERTEX_POINT('',#16224);
#4126=VERTEX_POINT('',#16229);
#4127=VERTEX_POINT('',#16231);
#4128=VERTEX_POINT('',#16237);
#4129=VERTEX_POINT('',#16239);
#4130=VERTEX_POINT('',#16243);
#4131=VERTEX_POINT('',#16247);
#4132=VERTEX_POINT('',#16251);
#4133=VERTEX_POINT('',#16253);
#4134=VERTEX_POINT('',#16257);
#4135=VERTEX_POINT('',#16259);
#4136=VERTEX_POINT('',#16261);
#4137=VERTEX_POINT('',#16263);
#4138=VERTEX_POINT('',#16265);
#4139=VERTEX_POINT('',#16267);
#4140=VERTEX_POINT('',#16269);
#4141=VERTEX_POINT('',#16271);
#4142=VERTEX_POINT('',#16273);
#4143=VERTEX_POINT('',#16275);
#4144=VERTEX_POINT('',#16277);
#4145=VERTEX_POINT('',#16279);
#4146=VERTEX_POINT('',#16281);
#4147=VERTEX_POINT('',#16283);
#4148=VERTEX_POINT('',#16287);
#4149=VERTEX_POINT('',#16293);
#4150=VERTEX_POINT('',#16336);
#4151=VERTEX_POINT('',#16340);
#4152=VERTEX_POINT('',#16341);
#4153=VERTEX_POINT('',#16357);
#4154=VERTEX_POINT('',#16358);
#4155=VERTEX_POINT('',#16360);
#4156=VERTEX_POINT('',#16362);
#4157=VERTEX_POINT('',#16364);
#4158=VERTEX_POINT('',#16379);
#4159=VERTEX_POINT('',#16383);
#4160=VERTEX_POINT('',#16387);
#4161=VERTEX_POINT('',#16388);
#4162=VERTEX_POINT('',#16390);
#4163=VERTEX_POINT('',#16392);
#4164=VERTEX_POINT('',#16411);
#4165=VERTEX_POINT('',#16413);
#4166=VERTEX_POINT('',#16432);
#4167=VERTEX_POINT('',#16433);
#4168=VERTEX_POINT('',#16435);
#4169=VERTEX_POINT('',#16437);
#4170=VERTEX_POINT('',#16465);
#4171=VERTEX_POINT('',#16466);
#4172=VERTEX_POINT('',#16498);
#4173=VERTEX_POINT('',#16499);
#4174=VERTEX_POINT('',#16504);
#4175=VERTEX_POINT('',#16505);
#4176=VERTEX_POINT('',#16510);
#4177=VERTEX_POINT('',#16512);
#4178=VERTEX_POINT('',#16516);
#4179=VERTEX_POINT('',#16520);
#4180=VERTEX_POINT('',#16524);
#4181=VERTEX_POINT('',#16525);
#4182=VERTEX_POINT('',#16527);
#4183=VERTEX_POINT('',#16529);
#4184=VERTEX_POINT('',#16572);
#4185=VERTEX_POINT('',#16573);
#4186=VERTEX_POINT('',#16578);
#4187=VERTEX_POINT('',#16579);
#4188=VERTEX_POINT('',#16584);
#4189=VERTEX_POINT('',#16586);
#4190=VERTEX_POINT('',#16605);
#4191=VERTEX_POINT('',#16606);
#4192=VERTEX_POINT('',#16608);
#4193=VERTEX_POINT('',#16610);
#4194=VERTEX_POINT('',#16638);
#4195=VERTEX_POINT('',#16639);
#4196=VERTEX_POINT('',#16647);
#4197=VERTEX_POINT('',#16649);
#4198=VERTEX_POINT('',#16653);
#4199=VERTEX_POINT('',#16657);
#4200=VERTEX_POINT('',#16661);
#4201=VERTEX_POINT('',#16662);
#4202=VERTEX_POINT('',#16664);
#4203=VERTEX_POINT('',#16666);
#4204=VERTEX_POINT('',#16715);
#4205=VERTEX_POINT('',#16716);
#4206=VERTEX_POINT('',#16755);
#4207=VERTEX_POINT('',#16757);
#4208=VERTEX_POINT('',#16782);
#4209=VERTEX_POINT('',#16784);
#4210=VERTEX_POINT('',#16812);
#4211=VERTEX_POINT('',#16813);
#4212=VERTEX_POINT('',#16837);
#4213=VERTEX_POINT('',#16839);
#4214=VERTEX_POINT('',#16843);
#4215=VERTEX_POINT('',#16866);
#4216=VERTEX_POINT('',#16868);
#4217=VERTEX_POINT('',#16872);
#4218=VERTEX_POINT('',#16876);
#4219=VERTEX_POINT('',#16878);
#4220=VERTEX_POINT('',#16880);
#4221=VERTEX_POINT('',#16885);
#4222=VERTEX_POINT('',#16887);
#4223=VERTEX_POINT('',#16889);
#4224=VERTEX_POINT('',#16891);
#4225=VERTEX_POINT('',#16893);
#4226=VERTEX_POINT('',#16895);
#4227=VERTEX_POINT('',#16897);
#4228=VERTEX_POINT('',#16899);
#4229=VERTEX_POINT('',#16901);
#4230=VERTEX_POINT('',#16911);
#4231=VERTEX_POINT('',#16912);
#4232=VERTEX_POINT('',#16914);
#4233=VERTEX_POINT('',#16916);
#4234=VERTEX_POINT('',#16965);
#4235=VERTEX_POINT('',#16966);
#4236=VERTEX_POINT('',#17005);
#4237=VERTEX_POINT('',#17007);
#4238=VERTEX_POINT('',#17033);
#4239=VERTEX_POINT('',#17061);
#4240=VERTEX_POINT('',#17084);
#4241=VERTEX_POINT('',#17110);
#4242=VERTEX_POINT('',#17116);
#4243=VERTEX_POINT('',#17150);
#4244=VERTEX_POINT('',#17151);
#4245=VERTEX_POINT('',#17153);
#4246=VERTEX_POINT('',#17155);
#4247=VERTEX_POINT('',#17188);
#4248=VERTEX_POINT('',#17190);
#4249=VERTEX_POINT('',#17199);
#4250=VERTEX_POINT('',#17200);
#4251=VERTEX_POINT('',#17205);
#4252=VERTEX_POINT('',#17227);
#4253=VERTEX_POINT('',#17229);
#4254=VERTEX_POINT('',#17283);
#4255=VERTEX_POINT('',#17285);
#4256=VERTEX_POINT('',#17296);
#4257=VERTEX_POINT('',#17298);
#4258=VERTEX_POINT('',#17347);
#4259=VERTEX_POINT('',#17348);
#4260=VERTEX_POINT('',#17350);
#4261=VERTEX_POINT('',#17352);
#4262=VERTEX_POINT('',#17356);
#4263=VERTEX_POINT('',#17358);
#4264=VERTEX_POINT('',#17362);
#4265=VERTEX_POINT('',#17363);
#4266=VERTEX_POINT('',#17386);
#4267=VERTEX_POINT('',#17416);
#4268=VERTEX_POINT('',#17417);
#4269=VERTEX_POINT('',#17474);
#4270=VERTEX_POINT('',#17478);
#4271=VERTEX_POINT('',#17479);
#4272=VERTEX_POINT('',#17482);
#4273=VERTEX_POINT('',#17489);
#4274=VERTEX_POINT('',#17490);
#4275=VERTEX_POINT('',#17547);
#4276=VERTEX_POINT('',#17553);
#4277=VERTEX_POINT('',#17581);
#4278=VERTEX_POINT('',#17585);
#4279=VERTEX_POINT('',#17589);
#4280=VERTEX_POINT('',#17591);
#4281=VERTEX_POINT('',#17595);
#4282=VERTEX_POINT('',#17597);
#4283=VERTEX_POINT('',#17633);
#4284=VERTEX_POINT('',#17678);
#4285=VERTEX_POINT('',#17706);
#4286=VERTEX_POINT('',#17737);
#4287=VERTEX_POINT('',#17765);
#4288=VERTEX_POINT('',#17766);
#4289=VERTEX_POINT('',#17768);
#4290=VERTEX_POINT('',#17770);
#4291=VERTEX_POINT('',#17825);
#4292=VERTEX_POINT('',#17827);
#4293=VERTEX_POINT('',#17860);
#4294=VERTEX_POINT('',#17864);
#4295=VERTEX_POINT('',#17866);
#4296=VERTEX_POINT('',#17868);
#4297=VERTEX_POINT('',#17870);
#4298=VERTEX_POINT('',#17872);
#4299=VERTEX_POINT('',#17874);
#4300=VERTEX_POINT('',#17876);
#4301=VERTEX_POINT('',#17878);
#4302=VERTEX_POINT('',#17880);
#4303=VERTEX_POINT('',#17882);
#4304=VERTEX_POINT('',#17884);
#4305=VERTEX_POINT('',#17886);
#4306=VERTEX_POINT('',#17888);
#4307=VERTEX_POINT('',#17890);
#4308=VERTEX_POINT('',#17898);
#4309=VERTEX_POINT('',#17899);
#4310=VERTEX_POINT('',#17901);
#4311=VERTEX_POINT('',#17903);
#4312=VERTEX_POINT('',#17907);
#4313=VERTEX_POINT('',#17908);
#4314=VERTEX_POINT('',#17913);
#4315=VERTEX_POINT('',#17914);
#4316=VERTEX_POINT('',#17919);
#4317=VERTEX_POINT('',#17923);
#4318=VERTEX_POINT('',#17924);
#4319=VERTEX_POINT('',#17926);
#4320=VERTEX_POINT('',#17928);
#4321=VERTEX_POINT('',#17947);
#4322=VERTEX_POINT('',#17949);
#4323=VERTEX_POINT('',#17968);
#4324=VERTEX_POINT('',#17969);
#4325=VERTEX_POINT('',#17971);
#4326=VERTEX_POINT('',#17973);
#4327=VERTEX_POINT('',#18001);
#4328=VERTEX_POINT('',#18002);
#4329=VERTEX_POINT('',#18034);
#4330=VERTEX_POINT('',#18035);
#4331=VERTEX_POINT('',#18040);
#4332=VERTEX_POINT('',#18041);
#4333=VERTEX_POINT('',#18046);
#4334=VERTEX_POINT('',#18048);
#4335=VERTEX_POINT('',#18052);
#4336=VERTEX_POINT('',#18056);
#4337=VERTEX_POINT('',#18060);
#4338=VERTEX_POINT('',#18061);
#4339=VERTEX_POINT('',#18063);
#4340=VERTEX_POINT('',#18065);
#4341=VERTEX_POINT('',#18108);
#4342=VERTEX_POINT('',#18109);
#4343=VERTEX_POINT('',#18114);
#4344=VERTEX_POINT('',#18115);
#4345=VERTEX_POINT('',#18120);
#4346=VERTEX_POINT('',#18122);
#4347=VERTEX_POINT('',#18141);
#4348=VERTEX_POINT('',#18142);
#4349=VERTEX_POINT('',#18144);
#4350=VERTEX_POINT('',#18146);
#4351=VERTEX_POINT('',#18174);
#4352=VERTEX_POINT('',#18175);
#4353=VERTEX_POINT('',#18183);
#4354=VERTEX_POINT('',#18185);
#4355=VERTEX_POINT('',#18189);
#4356=VERTEX_POINT('',#18193);
#4357=VERTEX_POINT('',#18197);
#4358=VERTEX_POINT('',#18198);
#4359=VERTEX_POINT('',#18200);
#4360=VERTEX_POINT('',#18202);
#4361=VERTEX_POINT('',#18251);
#4362=VERTEX_POINT('',#18252);
#4363=VERTEX_POINT('',#18291);
#4364=VERTEX_POINT('',#18293);
#4365=VERTEX_POINT('',#18318);
#4366=VERTEX_POINT('',#18320);
#4367=VERTEX_POINT('',#18348);
#4368=VERTEX_POINT('',#18349);
#4369=VERTEX_POINT('',#18373);
#4370=VERTEX_POINT('',#18375);
#4371=VERTEX_POINT('',#18379);
#4372=VERTEX_POINT('',#18402);
#4373=VERTEX_POINT('',#18404);
#4374=VERTEX_POINT('',#18408);
#4375=VERTEX_POINT('',#18412);
#4376=VERTEX_POINT('',#18414);
#4377=VERTEX_POINT('',#18416);
#4378=VERTEX_POINT('',#18421);
#4379=VERTEX_POINT('',#18423);
#4380=VERTEX_POINT('',#18425);
#4381=VERTEX_POINT('',#18427);
#4382=VERTEX_POINT('',#18429);
#4383=VERTEX_POINT('',#18431);
#4384=VERTEX_POINT('',#18433);
#4385=VERTEX_POINT('',#18435);
#4386=VERTEX_POINT('',#18437);
#4387=VERTEX_POINT('',#18447);
#4388=VERTEX_POINT('',#18448);
#4389=VERTEX_POINT('',#18450);
#4390=VERTEX_POINT('',#18452);
#4391=VERTEX_POINT('',#18501);
#4392=VERTEX_POINT('',#18502);
#4393=VERTEX_POINT('',#18541);
#4394=VERTEX_POINT('',#18543);
#4395=VERTEX_POINT('',#18569);
#4396=VERTEX_POINT('',#18597);
#4397=VERTEX_POINT('',#18620);
#4398=VERTEX_POINT('',#18646);
#4399=VERTEX_POINT('',#18652);
#4400=VERTEX_POINT('',#18686);
#4401=VERTEX_POINT('',#18687);
#4402=VERTEX_POINT('',#18689);
#4403=VERTEX_POINT('',#18691);
#4404=VERTEX_POINT('',#18724);
#4405=VERTEX_POINT('',#18725);
#4406=VERTEX_POINT('',#18727);
#4407=VERTEX_POINT('',#18732);
#4408=VERTEX_POINT('',#18734);
#4409=VERTEX_POINT('',#18741);
#4410=VERTEX_POINT('',#18749);
#4411=VERTEX_POINT('',#18750);
#4412=VERTEX_POINT('',#18755);
#4413=VERTEX_POINT('',#18777);
#4414=VERTEX_POINT('',#18779);
#4415=VERTEX_POINT('',#18831);
#4416=VERTEX_POINT('',#18832);
#4417=VERTEX_POINT('',#18834);
#4418=VERTEX_POINT('',#18840);
#4419=VERTEX_POINT('',#18842);
#4420=VERTEX_POINT('',#18849);
#4421=VERTEX_POINT('',#18859);
#4422=VERTEX_POINT('',#18860);
#4423=VERTEX_POINT('',#18862);
#4424=VERTEX_POINT('',#18864);
#4425=VERTEX_POINT('',#18866);
#4426=VERTEX_POINT('',#18916);
#4427=VERTEX_POINT('',#18917);
#4428=VERTEX_POINT('',#18919);
#4429=VERTEX_POINT('',#18921);
#4430=VERTEX_POINT('',#18925);
#4431=VERTEX_POINT('',#18927);
#4432=VERTEX_POINT('',#18931);
#4433=VERTEX_POINT('',#18932);
#4434=VERTEX_POINT('',#18955);
#4435=VERTEX_POINT('',#18987);
#4436=VERTEX_POINT('',#18988);
#4437=VERTEX_POINT('',#19017);
#4438=VERTEX_POINT('',#19018);
#4439=VERTEX_POINT('',#19059);
#4440=VERTEX_POINT('',#19060);
#4441=VERTEX_POINT('',#19066);
#4442=VERTEX_POINT('',#19073);
#4443=VERTEX_POINT('',#19074);
#4444=VERTEX_POINT('',#19103);
#4445=VERTEX_POINT('',#19104);
#4446=VERTEX_POINT('',#19145);
#4447=VERTEX_POINT('',#19151);
#4448=VERTEX_POINT('',#19179);
#4449=VERTEX_POINT('',#19183);
#4450=VERTEX_POINT('',#19185);
#4451=VERTEX_POINT('',#19189);
#4452=VERTEX_POINT('',#19193);
#4453=VERTEX_POINT('',#19195);
#4454=VERTEX_POINT('',#19199);
#4455=VERTEX_POINT('',#19233);
#4456=VERTEX_POINT('',#19278);
#4457=VERTEX_POINT('',#19280);
#4458=VERTEX_POINT('',#19308);
#4459=VERTEX_POINT('',#19309);
#4460=VERTEX_POINT('',#19381);
#4461=VERTEX_POINT('',#19409);
#4462=VERTEX_POINT('',#19410);
#4463=VERTEX_POINT('',#19412);
#4464=VERTEX_POINT('',#19414);
#4465=VERTEX_POINT('',#19469);
#4466=VERTEX_POINT('',#19471);
#4467=VERTEX_POINT('',#19504);
#4468=VERTEX_POINT('',#19506);
#4469=VERTEX_POINT('',#19508);
#4470=VERTEX_POINT('',#19510);
#4471=VERTEX_POINT('',#19516);
#4472=VERTEX_POINT('',#19518);
#4473=VERTEX_POINT('',#19523);
#4474=VERTEX_POINT('',#19525);
#4475=VERTEX_POINT('',#19530);
#4476=VERTEX_POINT('',#19532);
#4477=VERTEX_POINT('',#19538);
#4478=VERTEX_POINT('',#19541);
#4479=VERTEX_POINT('',#19547);
#4480=VERTEX_POINT('',#19551);
#4481=VERTEX_POINT('',#19553);
#4482=VERTEX_POINT('',#19559);
#4483=VERTEX_POINT('',#19563);
#4484=VERTEX_POINT('',#19567);
#4485=VERTEX_POINT('',#19610);
#4486=VERTEX_POINT('',#19614);
#4487=VERTEX_POINT('',#19615);
#4488=VERTEX_POINT('',#19628);
#4489=VERTEX_POINT('',#19630);
#4490=VERTEX_POINT('',#19632);
#4491=VERTEX_POINT('',#19636);
#4492=VERTEX_POINT('',#19638);
#4493=VERTEX_POINT('',#19653);
#4494=VERTEX_POINT('',#19657);
#4495=VERTEX_POINT('',#19658);
#4496=VERTEX_POINT('',#19660);
#4497=VERTEX_POINT('',#19662);
#4498=VERTEX_POINT('',#19681);
#4499=VERTEX_POINT('',#19683);
#4500=VERTEX_POINT('',#19702);
#4501=VERTEX_POINT('',#19703);
#4502=VERTEX_POINT('',#19705);
#4503=VERTEX_POINT('',#19707);
#4504=VERTEX_POINT('',#19735);
#4505=VERTEX_POINT('',#19736);
#4506=VERTEX_POINT('',#19768);
#4507=VERTEX_POINT('',#19769);
#4508=VERTEX_POINT('',#19774);
#4509=VERTEX_POINT('',#19775);
#4510=VERTEX_POINT('',#19780);
#4511=VERTEX_POINT('',#19782);
#4512=VERTEX_POINT('',#19786);
#4513=VERTEX_POINT('',#19790);
#4514=VERTEX_POINT('',#19794);
#4515=VERTEX_POINT('',#19795);
#4516=VERTEX_POINT('',#19797);
#4517=VERTEX_POINT('',#19799);
#4518=VERTEX_POINT('',#19842);
#4519=VERTEX_POINT('',#19843);
#4520=VERTEX_POINT('',#19848);
#4521=VERTEX_POINT('',#19849);
#4522=VERTEX_POINT('',#19854);
#4523=VERTEX_POINT('',#19856);
#4524=VERTEX_POINT('',#19875);
#4525=VERTEX_POINT('',#19876);
#4526=VERTEX_POINT('',#19878);
#4527=VERTEX_POINT('',#19880);
#4528=VERTEX_POINT('',#19908);
#4529=VERTEX_POINT('',#19909);
#4530=VERTEX_POINT('',#19917);
#4531=VERTEX_POINT('',#19919);
#4532=VERTEX_POINT('',#19923);
#4533=VERTEX_POINT('',#19927);
#4534=VERTEX_POINT('',#19931);
#4535=VERTEX_POINT('',#19932);
#4536=VERTEX_POINT('',#19934);
#4537=VERTEX_POINT('',#19936);
#4538=VERTEX_POINT('',#19985);
#4539=VERTEX_POINT('',#19986);
#4540=VERTEX_POINT('',#20025);
#4541=VERTEX_POINT('',#20027);
#4542=VERTEX_POINT('',#20052);
#4543=VERTEX_POINT('',#20054);
#4544=VERTEX_POINT('',#20082);
#4545=VERTEX_POINT('',#20083);
#4546=VERTEX_POINT('',#20107);
#4547=VERTEX_POINT('',#20109);
#4548=VERTEX_POINT('',#20113);
#4549=VERTEX_POINT('',#20136);
#4550=VERTEX_POINT('',#20138);
#4551=VERTEX_POINT('',#20142);
#4552=VERTEX_POINT('',#20146);
#4553=VERTEX_POINT('',#20148);
#4554=VERTEX_POINT('',#20150);
#4555=VERTEX_POINT('',#20155);
#4556=VERTEX_POINT('',#20157);
#4557=VERTEX_POINT('',#20159);
#4558=VERTEX_POINT('',#20161);
#4559=VERTEX_POINT('',#20163);
#4560=VERTEX_POINT('',#20165);
#4561=VERTEX_POINT('',#20167);
#4562=VERTEX_POINT('',#20169);
#4563=VERTEX_POINT('',#20171);
#4564=VERTEX_POINT('',#20181);
#4565=VERTEX_POINT('',#20182);
#4566=VERTEX_POINT('',#20184);
#4567=VERTEX_POINT('',#20186);
#4568=VERTEX_POINT('',#20235);
#4569=VERTEX_POINT('',#20236);
#4570=VERTEX_POINT('',#20275);
#4571=VERTEX_POINT('',#20277);
#4572=VERTEX_POINT('',#20303);
#4573=VERTEX_POINT('',#20331);
#4574=VERTEX_POINT('',#20354);
#4575=VERTEX_POINT('',#20380);
#4576=VERTEX_POINT('',#20386);
#4577=VERTEX_POINT('',#20420);
#4578=VERTEX_POINT('',#20421);
#4579=VERTEX_POINT('',#20423);
#4580=VERTEX_POINT('',#20425);
#4581=VERTEX_POINT('',#20458);
#4582=VERTEX_POINT('',#20460);
#4583=VERTEX_POINT('',#20469);
#4584=VERTEX_POINT('',#20470);
#4585=VERTEX_POINT('',#20475);
#4586=VERTEX_POINT('',#20497);
#4587=VERTEX_POINT('',#20499);
#4588=VERTEX_POINT('',#20553);
#4589=VERTEX_POINT('',#20555);
#4590=VERTEX_POINT('',#20566);
#4591=VERTEX_POINT('',#20568);
#4592=VERTEX_POINT('',#20618);
#4593=VERTEX_POINT('',#20619);
#4594=VERTEX_POINT('',#20621);
#4595=VERTEX_POINT('',#20623);
#4596=VERTEX_POINT('',#20627);
#4597=VERTEX_POINT('',#20629);
#4598=VERTEX_POINT('',#20633);
#4599=VERTEX_POINT('',#20634);
#4600=VERTEX_POINT('',#20657);
#4601=VERTEX_POINT('',#20687);
#4602=VERTEX_POINT('',#20688);
#4603=VERTEX_POINT('',#20745);
#4604=VERTEX_POINT('',#20749);
#4605=VERTEX_POINT('',#20756);
#4606=VERTEX_POINT('',#20757);
#4607=VERTEX_POINT('',#20814);
#4608=VERTEX_POINT('',#20820);
#4609=VERTEX_POINT('',#20848);
#4610=VERTEX_POINT('',#20852);
#4611=VERTEX_POINT('',#20856);
#4612=VERTEX_POINT('',#20860);
#4613=VERTEX_POINT('',#20862);
#4614=VERTEX_POINT('',#20901);
#4615=VERTEX_POINT('',#20929);
#4616=VERTEX_POINT('',#20930);
#4617=VERTEX_POINT('',#21002);
#4618=VERTEX_POINT('',#21030);
#4619=VERTEX_POINT('',#21031);
#4620=VERTEX_POINT('',#21033);
#4621=VERTEX_POINT('',#21035);
#4622=VERTEX_POINT('',#21090);
#4623=VERTEX_POINT('',#21092);
#4624=VERTEX_POINT('',#21131);
#4625=VERTEX_POINT('',#21132);
#4626=VERTEX_POINT('',#21134);
#4627=VERTEX_POINT('',#21136);
#4628=VERTEX_POINT('',#21140);
#4629=VERTEX_POINT('',#21141);
#4630=VERTEX_POINT('',#21146);
#4631=VERTEX_POINT('',#21147);
#4632=VERTEX_POINT('',#21152);
#4633=VERTEX_POINT('',#21154);
#4634=VERTEX_POINT('',#21156);
#4635=VERTEX_POINT('',#21278);
#4636=VERTEX_POINT('',#21279);
#4637=VERTEX_POINT('',#21485);
#4638=VERTEX_POINT('',#21835);
#4639=VERTEX_POINT('',#21836);
#4640=VERTEX_POINT('',#21962);
#4641=VERTEX_POINT('',#22012);
#4642=VERTEX_POINT('',#22433);
#4643=VERTEX_POINT('',#22529);
#4644=VERTEX_POINT('',#22530);
#4645=VERTEX_POINT('',#22532);
#4646=VERTEX_POINT('',#22534);
#4647=VERTEX_POINT('',#22538);
#4648=VERTEX_POINT('',#22542);
#4649=VERTEX_POINT('',#22543);
#4650=VERTEX_POINT('',#22545);
#4651=VERTEX_POINT('',#22547);
#4652=VERTEX_POINT('',#22551);
#4653=VERTEX_POINT('',#22553);
#4654=VERTEX_POINT('',#22831);
#4655=VERTEX_POINT('',#22832);
#4656=VERTEX_POINT('',#22882);
#4657=VERTEX_POINT('',#22971);
#4658=VERTEX_POINT('',#23060);
#4659=VERTEX_POINT('',#23116);
#4660=VERTEX_POINT('',#23157);
#4661=VERTEX_POINT('',#23158);
#4662=VERTEX_POINT('',#23160);
#4663=VERTEX_POINT('',#23162);
#4664=VERTEX_POINT('',#23166);
#4665=VERTEX_POINT('',#23167);
#4666=VERTEX_POINT('',#23172);
#4667=VERTEX_POINT('',#23173);
#4668=VERTEX_POINT('',#23178);
#4669=VERTEX_POINT('',#23180);
#4670=VERTEX_POINT('',#23183);
#4671=VERTEX_POINT('',#23187);
#4672=VERTEX_POINT('',#23191);
#4673=VERTEX_POINT('',#23193);
#4674=VERTEX_POINT('',#23511);
#4675=VERTEX_POINT('',#23853);
#4676=VERTEX_POINT('',#23952);
#4677=VERTEX_POINT('',#23954);
#4678=VERTEX_POINT('',#23956);
#4679=VERTEX_POINT('',#23960);
#4680=VERTEX_POINT('',#23964);
#4681=VERTEX_POINT('',#23965);
#4682=VERTEX_POINT('',#23967);
#4683=VERTEX_POINT('',#23969);
#4684=VERTEX_POINT('',#23972);
#4685=VERTEX_POINT('',#23974);
#4686=VERTEX_POINT('',#23977);
#4687=VERTEX_POINT('',#23982);
#4688=VERTEX_POINT('',#23988);
#4689=VERTEX_POINT('',#23992);
#4690=VERTEX_POINT('',#23993);
#4691=VERTEX_POINT('',#23998);
#4692=VERTEX_POINT('',#23999);
#4693=VERTEX_POINT('',#24005);
#4694=VERTEX_POINT('',#24009);
#4695=VERTEX_POINT('',#24023);
#4696=VERTEX_POINT('',#24027);
#4697=VERTEX_POINT('',#24029);
#4698=VERTEX_POINT('',#24031);
#4699=VERTEX_POINT('',#24033);
#4700=VERTEX_POINT('',#24035);
#4701=VERTEX_POINT('',#24037);
#4702=VERTEX_POINT('',#24040);
#4703=VERTEX_POINT('',#24042);
#4704=VERTEX_POINT('',#24045);
#4705=VERTEX_POINT('',#24047);
#4706=VERTEX_POINT('',#24090);
#4707=VERTEX_POINT('',#24092);
#4708=VERTEX_POINT('',#24123);
#4709=VERTEX_POINT('',#24127);
#4710=VERTEX_POINT('',#24130);
#4711=VERTEX_POINT('',#24203);
#4712=VERTEX_POINT('',#24207);
#4713=VERTEX_POINT('',#24211);
#4714=VERTEX_POINT('',#24215);
#4715=VERTEX_POINT('',#24224);
#4716=VERTEX_POINT('',#24236);
#4717=VERTEX_POINT('',#24237);
#4718=VERTEX_POINT('',#24242);
#4719=VERTEX_POINT('',#24243);
#4720=VERTEX_POINT('',#24248);
#4721=VERTEX_POINT('',#24249);
#4722=VERTEX_POINT('',#24254);
#4723=VERTEX_POINT('',#24255);
#4724=VERTEX_POINT('',#24302);
#4725=VERTEX_POINT('',#24303);
#4726=VERTEX_POINT('',#24357);
#4727=VERTEX_POINT('',#24360);
#4728=VERTEX_POINT('',#24364);
#4729=VERTEX_POINT('',#24369);
#4730=VERTEX_POINT('',#24371);
#4731=VERTEX_POINT('',#24377);
#4732=VERTEX_POINT('',#24381);
#4733=VERTEX_POINT('',#24385);
#4734=VERTEX_POINT('',#24391);
#4735=VERTEX_POINT('',#24395);
#4736=VERTEX_POINT('',#24399);
#4737=VERTEX_POINT('',#24403);
#4738=VERTEX_POINT('',#24407);
#4739=VERTEX_POINT('',#24409);
#4740=VERTEX_POINT('',#24415);
#4741=VERTEX_POINT('',#24419);
#4742=VERTEX_POINT('',#24423);
#4743=VERTEX_POINT('',#24429);
#4744=VERTEX_POINT('',#24433);
#4745=VERTEX_POINT('',#24437);
#4746=VERTEX_POINT('',#24441);
#4747=VERTEX_POINT('',#24465);
#4748=VERTEX_POINT('',#24469);
#4749=VERTEX_POINT('',#24474);
#4750=VERTEX_POINT('',#24478);
#4751=VERTEX_POINT('',#24484);
#4752=VERTEX_POINT('',#24488);
#4753=VERTEX_POINT('',#24492);
#4754=VERTEX_POINT('',#24496);
#4755=VERTEX_POINT('',#24507);
#4756=VERTEX_POINT('',#24511);
#4757=VERTEX_POINT('',#24515);
#4758=EDGE_CURVE('',#3896,#3897,#3496,.T.);
#4759=EDGE_CURVE('',#3897,#3898,#3192,.T.);
#4760=EDGE_CURVE('',#3898,#3899,#3497,.T.);
#4761=EDGE_CURVE('',#3899,#3896,#3193,.T.);
#4762=EDGE_CURVE('',#3900,#3901,#3498,.T.);
#4763=EDGE_CURVE('',#3901,#3899,#371,.T.);
#4764=EDGE_CURVE('',#3898,#3900,#372,.T.);
#4765=EDGE_CURVE('',#3902,#3903,#3499,.T.);
#4766=EDGE_CURVE('',#3903,#3901,#3194,.T.);
#4767=EDGE_CURVE('',#3900,#3902,#3195,.T.);
#4768=EDGE_CURVE('',#3902,#3904,#373,.T.);
#4769=EDGE_CURVE('',#3904,#3905,#3500,.T.);
#4770=EDGE_CURVE('',#3905,#3903,#374,.T.);
#4771=EDGE_CURVE('',#3900,#3906,#375,.T.);
#4772=EDGE_CURVE('',#3906,#3907,#3196,.F.);
#4773=EDGE_CURVE('',#3902,#3907,#376,.T.);
#4774=EDGE_CURVE('',#3908,#3898,#377,.T.);
#4775=EDGE_CURVE('',#3906,#3908,#378,.T.);
#4776=EDGE_CURVE('',#3897,#3909,#379,.T.);
#4777=EDGE_CURVE('',#3909,#3908,#3197,.F.);
#4778=EDGE_CURVE('',#3910,#3911,#3501,.T.);
#4779=EDGE_CURVE('',#3911,#3912,#3198,.T.);
#4780=EDGE_CURVE('',#3912,#3913,#3502,.T.);
#4781=EDGE_CURVE('',#3913,#3910,#3199,.T.);
#4782=EDGE_CURVE('',#3914,#3915,#3503,.T.);
#4783=EDGE_CURVE('',#3915,#3913,#380,.T.);
#4784=EDGE_CURVE('',#3912,#3914,#381,.T.);
#4785=EDGE_CURVE('',#3916,#3917,#3504,.T.);
#4786=EDGE_CURVE('',#3917,#3915,#3200,.T.);
#4787=EDGE_CURVE('',#3914,#3916,#3201,.T.);
#4788=EDGE_CURVE('',#3916,#3918,#382,.T.);
#4789=EDGE_CURVE('',#3918,#3919,#3505,.T.);
#4790=EDGE_CURVE('',#3919,#3917,#383,.T.);
#4791=EDGE_CURVE('',#3914,#3920,#384,.T.);
#4792=EDGE_CURVE('',#3920,#3921,#3202,.F.);
#4793=EDGE_CURVE('',#3921,#3916,#385,.T.);
#4794=EDGE_CURVE('',#3922,#3912,#386,.T.);
#4795=EDGE_CURVE('',#3920,#3922,#387,.T.);
#4796=EDGE_CURVE('',#3911,#3923,#388,.T.);
#4797=EDGE_CURVE('',#3923,#3922,#3203,.F.);
#4798=EDGE_CURVE('',#3924,#3925,#3506,.T.);
#4799=EDGE_CURVE('',#3925,#3926,#3204,.T.);
#4800=EDGE_CURVE('',#3926,#3927,#3507,.T.);
#4801=EDGE_CURVE('',#3927,#3924,#3205,.T.);
#4802=EDGE_CURVE('',#3928,#3929,#3508,.T.);
#4803=EDGE_CURVE('',#3929,#3927,#389,.T.);
#4804=EDGE_CURVE('',#3926,#3928,#390,.T.);
#4805=EDGE_CURVE('',#3930,#3931,#3509,.T.);
#4806=EDGE_CURVE('',#3931,#3929,#3206,.T.);
#4807=EDGE_CURVE('',#3928,#3930,#3207,.T.);
#4808=EDGE_CURVE('',#3930,#3932,#391,.T.);
#4809=EDGE_CURVE('',#3932,#3933,#3510,.T.);
#4810=EDGE_CURVE('',#3933,#3931,#392,.T.);
#4811=EDGE_CURVE('',#3928,#3934,#393,.T.);
#4812=EDGE_CURVE('',#3934,#3935,#3208,.F.);
#4813=EDGE_CURVE('',#3935,#3930,#394,.T.);
#4814=EDGE_CURVE('',#3936,#3926,#395,.T.);
#4815=EDGE_CURVE('',#3934,#3936,#396,.T.);
#4816=EDGE_CURVE('',#3925,#3937,#397,.T.);
#4817=EDGE_CURVE('',#3937,#3936,#3209,.F.);
#4818=EDGE_CURVE('',#3938,#3939,#3511,.T.);
#4819=EDGE_CURVE('',#3939,#3940,#3210,.T.);
#4820=EDGE_CURVE('',#3940,#3941,#3512,.T.);
#4821=EDGE_CURVE('',#3941,#3938,#3211,.T.);
#4822=EDGE_CURVE('',#3942,#3943,#3513,.T.);
#4823=EDGE_CURVE('',#3943,#3941,#398,.T.);
#4824=EDGE_CURVE('',#3940,#3942,#399,.T.);
#4825=EDGE_CURVE('',#3944,#3945,#3514,.T.);
#4826=EDGE_CURVE('',#3945,#3943,#3212,.T.);
#4827=EDGE_CURVE('',#3942,#3944,#3213,.T.);
#4828=EDGE_CURVE('',#3944,#3946,#400,.T.);
#4829=EDGE_CURVE('',#3946,#3947,#3515,.T.);
#4830=EDGE_CURVE('',#3947,#3945,#401,.T.);
#4831=EDGE_CURVE('',#3942,#3948,#402,.T.);
#4832=EDGE_CURVE('',#3948,#3949,#3214,.F.);
#4833=EDGE_CURVE('',#3944,#3949,#403,.T.);
#4834=EDGE_CURVE('',#3950,#3940,#404,.T.);
#4835=EDGE_CURVE('',#3948,#3950,#405,.T.);
#4836=EDGE_CURVE('',#3939,#3951,#406,.T.);
#4837=EDGE_CURVE('',#3951,#3950,#3215,.F.);
#4838=EDGE_CURVE('',#3952,#3935,#407,.T.);
#4839=EDGE_CURVE('',#3932,#3952,#408,.T.);
#4840=EDGE_CURVE('',#3953,#3954,#409,.T.);
#4841=EDGE_CURVE('',#3954,#3955,#3516,.T.);
#4842=EDGE_CURVE('',#3955,#3956,#410,.T.);
#4843=EDGE_CURVE('',#3956,#3953,#94,.T.);
#4844=EDGE_CURVE('',#3956,#3957,#3517,.T.);
#4845=EDGE_CURVE('',#3957,#3958,#95,.T.);
#4846=EDGE_CURVE('',#3958,#3953,#3518,.T.);
#4847=EDGE_CURVE('',#3959,#3960,#3519,.T.);
#4848=EDGE_CURVE('',#3960,#3961,#411,.T.);
#4849=EDGE_CURVE('',#3961,#3962,#3216,.F.);
#4850=EDGE_CURVE('',#3962,#3959,#412,.T.);
#4851=EDGE_CURVE('',#3963,#3964,#3520,.T.);
#4852=EDGE_CURVE('',#3964,#3960,#3217,.T.);
#4853=EDGE_CURVE('',#3959,#3963,#3218,.T.);
#4854=EDGE_CURVE('',#3957,#3964,#413,.T.);
#4855=EDGE_CURVE('',#3963,#3958,#414,.T.);
#4856=EDGE_CURVE('',#3965,#3966,#3521,.T.);
#4857=EDGE_CURVE('',#3966,#3955,#3219,.T.);
#4858=EDGE_CURVE('',#3954,#3965,#3220,.T.);
#4859=EDGE_CURVE('',#3967,#3968,#3221,.F.);
#4860=EDGE_CURVE('',#3968,#3966,#415,.T.);
#4861=EDGE_CURVE('',#3965,#3967,#416,.T.);
#4862=EDGE_CURVE('',#3969,#3953,#417,.T.);
#4863=EDGE_CURVE('',#3969,#3970,#418,.T.);
#4864=EDGE_CURVE('',#3970,#3967,#419,.F.);
#4865=EDGE_CURVE('',#3958,#3971,#420,.T.);
#4866=EDGE_CURVE('',#3971,#3969,#3222,.T.);
#4867=EDGE_CURVE('',#3962,#3972,#421,.F.);
#4868=EDGE_CURVE('',#3971,#3972,#422,.T.);
#4869=EDGE_CURVE('',#3973,#3974,#423,.T.);
#4870=EDGE_CURVE('',#3974,#3975,#3522,.T.);
#4871=EDGE_CURVE('',#3975,#3976,#424,.T.);
#4872=EDGE_CURVE('',#3976,#3973,#96,.T.);
#4873=EDGE_CURVE('',#3977,#3978,#3523,.T.);
#4874=EDGE_CURVE('',#3978,#3975,#3223,.T.);
#4875=EDGE_CURVE('',#3974,#3977,#3224,.T.);
#4876=EDGE_CURVE('',#3979,#3980,#3225,.F.);
#4877=EDGE_CURVE('',#3980,#3978,#425,.T.);
#4878=EDGE_CURVE('',#3977,#3979,#426,.T.);
#4879=EDGE_CURVE('',#3981,#3973,#3524,.T.);
#4880=EDGE_CURVE('',#3976,#3982,#3525,.T.);
#4881=EDGE_CURVE('',#3982,#3981,#97,.T.);
#4882=EDGE_CURVE('',#3983,#3984,#3526,.T.);
#4883=EDGE_CURVE('',#3984,#3985,#427,.T.);
#4884=EDGE_CURVE('',#3985,#3986,#3226,.F.);
#4885=EDGE_CURVE('',#3986,#3983,#428,.T.);
#4886=EDGE_CURVE('',#3987,#3988,#3527,.T.);
#4887=EDGE_CURVE('',#3988,#3984,#3227,.T.);
#4888=EDGE_CURVE('',#3983,#3987,#3228,.T.);
#4889=EDGE_CURVE('',#3982,#3988,#429,.T.);
#4890=EDGE_CURVE('',#3987,#3981,#430,.T.);
#4891=EDGE_CURVE('',#3989,#3973,#431,.T.);
#4892=EDGE_CURVE('',#3989,#3990,#432,.T.);
#4893=EDGE_CURVE('',#3990,#3979,#433,.F.);
#4894=EDGE_CURVE('',#3981,#3991,#434,.T.);
#4895=EDGE_CURVE('',#3991,#3989,#3229,.T.);
#4896=EDGE_CURVE('',#3986,#3992,#435,.F.);
#4897=EDGE_CURVE('',#3991,#3992,#436,.T.);
#4898=EDGE_CURVE('',#3993,#3994,#437,.T.);
#4899=EDGE_CURVE('',#3994,#3995,#3528,.T.);
#4900=EDGE_CURVE('',#3995,#3996,#438,.T.);
#4901=EDGE_CURVE('',#3996,#3993,#98,.T.);
#4902=EDGE_CURVE('',#3997,#3998,#3529,.T.);
#4903=EDGE_CURVE('',#3998,#3995,#3230,.T.);
#4904=EDGE_CURVE('',#3994,#3997,#3231,.T.);
#4905=EDGE_CURVE('',#3999,#3993,#3232,.T.);
#4906=EDGE_CURVE('',#3996,#4000,#3233,.T.);
#4907=EDGE_CURVE('',#4000,#3999,#99,.T.);
#4908=EDGE_CURVE('',#4000,#4001,#439,.T.);
#4909=EDGE_CURVE('',#4001,#4002,#3530,.T.);
#4910=EDGE_CURVE('',#4002,#3999,#440,.T.);
#4911=EDGE_CURVE('',#4003,#4004,#3531,.T.);
#4912=EDGE_CURVE('',#4004,#4002,#3234,.T.);
#4913=EDGE_CURVE('',#4001,#4003,#3235,.T.);
#4914=EDGE_CURVE('',#3997,#4005,#3236,.F.);
#4915=EDGE_CURVE('',#4005,#4006,#3532,.T.);
#4916=EDGE_CURVE('',#4006,#3998,#3237,.T.);
#4917=EDGE_CURVE('',#4005,#4007,#3238,.F.);
#4918=EDGE_CURVE('',#4007,#4006,#441,.T.);
#4919=EDGE_CURVE('',#4008,#4004,#3239,.F.);
#4920=EDGE_CURVE('',#4003,#4009,#3240,.T.);
#4921=EDGE_CURVE('',#4009,#4008,#3533,.T.);
#4922=EDGE_CURVE('',#4010,#4008,#3241,.F.);
#4923=EDGE_CURVE('',#4009,#4010,#442,.T.);
#4924=EDGE_CURVE('',#4006,#4011,#443,.T.);
#4925=EDGE_CURVE('',#4012,#4011,#3242,.T.);
#4926=EDGE_CURVE('',#4013,#4012,#3243,.T.);
#4927=EDGE_CURVE('',#4013,#3995,#444,.T.);
#4928=EDGE_CURVE('',#4010,#4007,#445,.T.);
#4929=EDGE_CURVE('',#4014,#4009,#446,.T.);
#4930=EDGE_CURVE('',#4015,#4014,#3244,.T.);
#4931=EDGE_CURVE('',#4016,#4015,#447,.T.);
#4932=EDGE_CURVE('',#4017,#4016,#448,.T.);
#4933=EDGE_CURVE('',#4018,#4017,#449,.T.);
#4934=EDGE_CURVE('',#4019,#4018,#3245,.T.);
#4935=EDGE_CURVE('',#4020,#4019,#450,.T.);
#4936=EDGE_CURVE('',#4021,#4020,#451,.T.);
#4937=EDGE_CURVE('',#4022,#4021,#452,.T.);
#4938=EDGE_CURVE('',#4011,#4022,#453,.T.);
#4939=EDGE_CURVE('',#3990,#3993,#454,.T.);
#4940=EDGE_CURVE('',#3989,#3997,#455,.F.);
#4941=EDGE_CURVE('',#3999,#3992,#456,.T.);
#4942=EDGE_CURVE('',#3992,#3990,#3246,.T.);
#4943=EDGE_CURVE('',#4023,#4024,#457,.T.);
#4944=EDGE_CURVE('',#4024,#4025,#3534,.T.);
#4945=EDGE_CURVE('',#4025,#4026,#458,.T.);
#4946=EDGE_CURVE('',#4026,#4023,#100,.T.);
#4947=EDGE_CURVE('',#4027,#4028,#3535,.T.);
#4948=EDGE_CURVE('',#4028,#4025,#3247,.T.);
#4949=EDGE_CURVE('',#4024,#4027,#3248,.T.);
#4950=EDGE_CURVE('',#4029,#4023,#3249,.T.);
#4951=EDGE_CURVE('',#4026,#4030,#3250,.T.);
#4952=EDGE_CURVE('',#4030,#4029,#101,.T.);
#4953=EDGE_CURVE('',#4030,#4013,#459,.T.);
#4954=EDGE_CURVE('',#4013,#4031,#3536,.T.);
#4955=EDGE_CURVE('',#4031,#4029,#460,.T.);
#4956=EDGE_CURVE('',#4012,#4032,#3537,.T.);
#4957=EDGE_CURVE('',#4032,#4031,#3251,.T.);
#4958=EDGE_CURVE('',#4027,#4033,#3252,.F.);
#4959=EDGE_CURVE('',#4033,#4020,#3538,.T.);
#4960=EDGE_CURVE('',#4020,#4028,#3253,.T.);
#4961=EDGE_CURVE('',#4033,#4021,#3254,.F.);
#4962=EDGE_CURVE('',#4034,#4032,#3255,.F.);
#4963=EDGE_CURVE('',#4011,#4034,#3539,.T.);
#4964=EDGE_CURVE('',#4022,#4034,#3256,.F.);
#4965=EDGE_CURVE('',#4019,#4035,#3540,.T.);
#4966=EDGE_CURVE('',#4035,#4025,#461,.T.);
#4967=EDGE_CURVE('',#3970,#4023,#462,.T.);
#4968=EDGE_CURVE('',#3969,#4027,#463,.F.);
#4969=EDGE_CURVE('',#4029,#3972,#464,.T.);
#4970=EDGE_CURVE('',#3972,#3970,#3257,.T.);
#4971=EDGE_CURVE('',#4036,#4037,#3541,.T.);
#4972=EDGE_CURVE('',#4038,#4036,#3258,.F.);
#4973=EDGE_CURVE('',#4039,#4038,#3542,.T.);
#4974=EDGE_CURVE('',#4039,#4037,#3259,.T.);
#4975=EDGE_CURVE('',#4040,#4041,#3260,.T.);
#4976=EDGE_CURVE('',#4042,#4040,#102,.T.);
#4977=EDGE_CURVE('',#4043,#4042,#3543,.T.);
#4978=EDGE_CURVE('',#4044,#4043,#103,.F.);
#4979=EDGE_CURVE('',#4045,#4044,#3544,.T.);
#4980=EDGE_CURVE('',#4041,#4045,#104,.T.);
#4981=EDGE_CURVE('',#4046,#4047,#3545,.F.);
#4982=EDGE_CURVE('',#4017,#4046,#3546,.F.);
#4983=EDGE_CURVE('',#4047,#4017,#3547,.F.);
#4984=EDGE_CURVE('',#4048,#4018,#105,.T.);
#4985=EDGE_CURVE('',#4046,#4044,#465,.T.);
#4986=EDGE_CURVE('',#4043,#4049,#466,.T.);
#4987=EDGE_CURVE('',#4049,#4050,#106,.T.);
#4988=EDGE_CURVE('',#4050,#4048,#467,.T.);
#4989=EDGE_CURVE('',#4051,#4052,#3261,.T.);
#4990=EDGE_CURVE('',#4053,#4051,#107,.T.);
#4991=EDGE_CURVE('',#4054,#4053,#3548,.T.);
#4992=EDGE_CURVE('',#4055,#4054,#108,.F.);
#4993=EDGE_CURVE('',#4056,#4055,#3549,.T.);
#4994=EDGE_CURVE('',#4052,#4056,#109,.T.);
#4995=EDGE_CURVE('',#4056,#4042,#468,.T.);
#4996=EDGE_CURVE('',#4055,#4043,#469,.T.);
#4997=EDGE_CURVE('',#4057,#4058,#3262,.T.);
#4998=EDGE_CURVE('',#4057,#4059,#470,.T.);
#4999=EDGE_CURVE('',#4059,#4060,#3550,.T.);
#5000=EDGE_CURVE('',#4060,#4061,#471,.T.);
#5001=EDGE_CURVE('',#4058,#4061,#3263,.T.);
#5002=EDGE_CURVE('',#4060,#4053,#3264,.T.);
#5003=EDGE_CURVE('',#4059,#4054,#3265,.T.);
#5004=EDGE_CURVE('',#4062,#4063,#3551,.T.);
#5005=EDGE_CURVE('',#4064,#4062,#3266,.F.);
#5006=EDGE_CURVE('',#4065,#4064,#3552,.T.);
#5007=EDGE_CURVE('',#4065,#4063,#3267,.T.);
#5008=EDGE_CURVE('',#4016,#4066,#3553,.F.);
#5009=EDGE_CURVE('',#4067,#4016,#3554,.F.);
#5010=EDGE_CURVE('',#4066,#4067,#3555,.F.);
#5011=EDGE_CURVE('',#4068,#4069,#110,.T.);
#5012=EDGE_CURVE('',#4069,#4055,#472,.T.);
#5013=EDGE_CURVE('',#4054,#4067,#473,.T.);
#5014=EDGE_CURVE('',#4015,#4070,#111,.T.);
#5015=EDGE_CURVE('',#4070,#4068,#474,.T.);
#5016=EDGE_CURVE('',#4062,#4066,#475,.T.);
#5017=EDGE_CURVE('',#4067,#4064,#476,.T.);
#5018=EDGE_CURVE('',#4066,#4047,#477,.T.);
#5019=EDGE_CURVE('',#4071,#4072,#3556,.T.);
#5020=EDGE_CURVE('',#4072,#4065,#478,.T.);
#5021=EDGE_CURVE('',#4064,#4071,#479,.T.);
#5022=EDGE_CURVE('',#4073,#4074,#112,.T.);
#5023=EDGE_CURVE('',#4073,#4072,#3268,.T.);
#5024=EDGE_CURVE('',#4071,#4074,#3269,.T.);
#5025=EDGE_CURVE('',#3988,#4062,#480,.T.);
#5026=EDGE_CURVE('',#4063,#3984,#481,.T.);
#5027=EDGE_CURVE('',#4036,#4046,#482,.T.);
#5028=EDGE_CURVE('',#4047,#4038,#483,.T.);
#5029=EDGE_CURVE('',#4075,#4076,#3557,.T.);
#5030=EDGE_CURVE('',#4045,#4076,#3270,.T.);
#5031=EDGE_CURVE('',#4044,#4075,#3271,.T.);
#5032=EDGE_CURVE('',#4077,#4078,#3272,.T.);
#5033=EDGE_CURVE('',#4077,#4076,#484,.T.);
#5034=EDGE_CURVE('',#4075,#4079,#485,.T.);
#5035=EDGE_CURVE('',#4078,#4079,#3273,.T.);
#5036=EDGE_CURVE('',#3966,#4039,#486,.T.);
#5037=EDGE_CURVE('',#4038,#3955,#487,.T.);
#5038=EDGE_CURVE('',#4080,#4081,#3558,.T.);
#5039=EDGE_CURVE('',#4081,#4036,#488,.T.);
#5040=EDGE_CURVE('',#4037,#4080,#489,.T.);
#5041=EDGE_CURVE('',#4082,#4083,#113,.T.);
#5042=EDGE_CURVE('',#4082,#4081,#3274,.T.);
#5043=EDGE_CURVE('',#4080,#4083,#3275,.T.);
#5044=EDGE_CURVE('',#3935,#4068,#3559,.T.);
#5045=EDGE_CURVE('',#4084,#3934,#3560,.T.);
#5046=EDGE_CURVE('',#4084,#4069,#3276,.T.);
#5047=EDGE_CURVE('',#4070,#3952,#3561,.T.);
#5048=EDGE_CURVE('',#4085,#4084,#490,.T.);
#5049=EDGE_CURVE('',#4049,#4085,#3277,.T.);
#5050=EDGE_CURVE('',#4086,#4014,#3562,.T.);
#5051=EDGE_CURVE('',#3952,#4086,#3278,.F.);
#5052=EDGE_CURVE('',#4058,#4087,#491,.T.);
#5053=EDGE_CURVE('',#4087,#4088,#3563,.T.);
#5054=EDGE_CURVE('',#4088,#4057,#492,.T.);
#5055=EDGE_CURVE('',#4079,#4089,#493,.T.);
#5056=EDGE_CURVE('',#4090,#4089,#3564,.T.);
#5057=EDGE_CURVE('',#4090,#4078,#494,.T.);
#5058=EDGE_CURVE('',#4091,#4081,#495,.T.);
#5059=EDGE_CURVE('',#4092,#4091,#3279,.T.);
#5060=EDGE_CURVE('',#4089,#4092,#496,.T.);
#5061=EDGE_CURVE('',#4093,#4082,#497,.T.);
#5062=EDGE_CURVE('',#4093,#4091,#3565,.T.);
#5063=EDGE_CURVE('',#3964,#3975,#498,.T.);
#5064=EDGE_CURVE('',#3978,#3960,#499,.T.);
#5065=EDGE_CURVE('',#4032,#3971,#500,.F.);
#5066=EDGE_CURVE('',#4094,#4092,#3566,.T.);
#5067=EDGE_CURVE('',#4093,#4094,#114,.T.);
#5068=EDGE_CURVE('',#4090,#4094,#501,.T.);
#5069=EDGE_CURVE('',#4071,#4095,#502,.T.);
#5070=EDGE_CURVE('',#4095,#4096,#3567,.T.);
#5071=EDGE_CURVE('',#4096,#4074,#503,.T.);
#5072=EDGE_CURVE('',#4097,#4098,#3568,.T.);
#5073=EDGE_CURVE('',#4098,#4096,#115,.T.);
#5074=EDGE_CURVE('',#4095,#4097,#3280,.T.);
#5075=EDGE_CURVE('',#4098,#4087,#504,.T.);
#5076=EDGE_CURVE('',#4097,#4088,#505,.T.);
#5077=EDGE_CURVE('',#4099,#4048,#3569,.T.);
#5078=EDGE_CURVE('',#4035,#4099,#3281,.F.);
#5079=EDGE_CURVE('',#4100,#4101,#3282,.F.);
#5080=EDGE_CURVE('',#4102,#4100,#3570,.T.);
#5081=EDGE_CURVE('',#4102,#4103,#3283,.T.);
#5082=EDGE_CURVE('',#4101,#4103,#3571,.T.);
#5083=EDGE_CURVE('',#3936,#4085,#3572,.T.);
#5084=EDGE_CURVE('',#4050,#3937,#3573,.T.);
#5085=EDGE_CURVE('',#4104,#3933,#3284,.T.);
#5086=EDGE_CURVE('',#4105,#3932,#3285,.F.);
#5087=EDGE_CURVE('',#4104,#4105,#3574,.T.);
#5088=EDGE_CURVE('',#4086,#4105,#506,.T.);
#5089=EDGE_CURVE('',#4105,#4101,#507,.T.);
#5090=EDGE_CURVE('',#4103,#4104,#508,.T.);
#5091=EDGE_CURVE('',#3924,#4102,#509,.T.);
#5092=EDGE_CURVE('',#4100,#3925,#510,.T.);
#5093=EDGE_CURVE('',#3937,#4099,#511,.T.);
#5094=EDGE_CURVE('',#4001,#4086,#512,.T.);
#5095=EDGE_CURVE('',#4099,#4100,#513,.T.);
#5096=EDGE_CURVE('',#4101,#4035,#514,.T.);
#5097=EDGE_CURVE('',#4004,#3991,#515,.F.);
#5098=EDGE_CURVE('',#3980,#3985,#516,.T.);
#5099=EDGE_CURVE('',#3968,#3961,#517,.T.);
#5100=EDGE_CURVE('',#4083,#4073,#518,.T.);
#5101=EDGE_CURVE('',#4106,#4107,#519,.T.);
#5102=EDGE_CURVE('',#4108,#4106,#3575,.T.);
#5103=EDGE_CURVE('',#4109,#4108,#520,.T.);
#5104=EDGE_CURVE('',#4110,#4109,#3576,.T.);
#5105=EDGE_CURVE('',#4111,#4110,#521,.T.);
#5106=EDGE_CURVE('',#4112,#4111,#3577,.T.);
#5107=EDGE_CURVE('',#4113,#4112,#522,.T.);
#5108=EDGE_CURVE('',#4107,#4113,#3578,.T.);
#5109=EDGE_CURVE('',#4114,#4115,#116,.T.);
#5110=EDGE_CURVE('',#4115,#4114,#117,.T.);
#5111=EDGE_CURVE('',#4116,#4117,#118,.T.);
#5112=EDGE_CURVE('',#4117,#4116,#119,.T.);
#5113=EDGE_CURVE('',#4118,#4107,#3579,.T.);
#5114=EDGE_CURVE('',#4118,#4060,#523,.T.);
#5115=EDGE_CURVE('',#4076,#4119,#524,.T.);
#5116=EDGE_CURVE('',#4119,#4120,#3286,.T.);
#5117=EDGE_CURVE('',#4120,#4121,#120,.T.);
#5118=EDGE_CURVE('',#4121,#4122,#3287,.T.);
#5119=EDGE_CURVE('',#4122,#4123,#121,.T.);
#5120=EDGE_CURVE('',#4123,#4124,#525,.T.);
#5121=EDGE_CURVE('',#4124,#4125,#122,.T.);
#5122=EDGE_CURVE('',#4125,#4126,#3288,.T.);
#5123=EDGE_CURVE('',#4126,#4127,#123,.T.);
#5124=EDGE_CURVE('',#4127,#4128,#3289,.T.);
#5125=EDGE_CURVE('',#4128,#4129,#526,.T.);
#5126=EDGE_CURVE('',#4129,#4106,#3580,.T.);
#5127=EDGE_CURVE('',#4077,#4130,#527,.T.);
#5128=EDGE_CURVE('',#4119,#4130,#528,.T.);
#5129=EDGE_CURVE('',#4131,#4118,#529,.T.);
#5130=EDGE_CURVE('',#4131,#4061,#530,.T.);
#5131=EDGE_CURVE('',#4132,#4090,#531,.T.);
#5132=EDGE_CURVE('',#4133,#4132,#532,.T.);
#5133=EDGE_CURVE('',#4133,#4130,#3290,.T.);
#5134=EDGE_CURVE('',#4134,#4131,#3581,.T.);
#5135=EDGE_CURVE('',#4135,#4134,#533,.T.);
#5136=EDGE_CURVE('',#4136,#4135,#3582,.T.);
#5137=EDGE_CURVE('',#4137,#4136,#534,.T.);
#5138=EDGE_CURVE('',#4137,#4138,#3291,.T.);
#5139=EDGE_CURVE('',#4139,#4138,#535,.T.);
#5140=EDGE_CURVE('',#4140,#4139,#536,.T.);
#5141=EDGE_CURVE('',#4140,#4141,#537,.T.);
#5142=EDGE_CURVE('',#4141,#4142,#3583,.T.);
#5143=EDGE_CURVE('',#4143,#4142,#538,.T.);
#5144=EDGE_CURVE('',#4144,#4143,#539,.T.);
#5145=EDGE_CURVE('',#4144,#4145,#540,.T.);
#5146=EDGE_CURVE('',#4145,#4146,#3584,.T.);
#5147=EDGE_CURVE('',#4147,#4146,#541,.T.);
#5148=EDGE_CURVE('',#4087,#4147,#542,.T.);
#5149=EDGE_CURVE('',#4094,#4148,#543,.T.);
#5150=EDGE_CURVE('',#4148,#4132,#544,.T.);
#5151=EDGE_CURVE('',#4146,#4098,#545,.T.);
#5152=EDGE_CURVE('',#4093,#4149,#546,.T.);
#5153=EDGE_CURVE('',#4148,#4149,#124,.T.);
#5154=EDGE_CURVE('',#4146,#4150,#3585,.T.);
#5155=EDGE_CURVE('',#4150,#4096,#547,.T.);
#5156=EDGE_CURVE('',#4151,#4152,#125,.T.);
#5157=EDGE_CURVE('',#4149,#4152,#548,.T.);
#5158=EDGE_CURVE('',#4083,#4151,#549,.T.);
#5159=EDGE_CURVE('',#4153,#4154,#550,.T.);
#5160=EDGE_CURVE('',#4155,#4154,#551,.T.);
#5161=EDGE_CURVE('',#4156,#4155,#552,.T.);
#5162=EDGE_CURVE('',#4156,#4157,#553,.T.);
#5163=EDGE_CURVE('',#4157,#4153,#126,.T.);
#5164=EDGE_CURVE('',#4150,#4158,#554,.T.);
#5165=EDGE_CURVE('',#4158,#4073,#555,.T.);
#5166=EDGE_CURVE('',#4159,#3949,#556,.T.);
#5167=EDGE_CURVE('',#3946,#4159,#557,.T.);
#5168=EDGE_CURVE('',#4160,#4161,#558,.T.);
#5169=EDGE_CURVE('',#4161,#4162,#3586,.T.);
#5170=EDGE_CURVE('',#4162,#4163,#559,.T.);
#5171=EDGE_CURVE('',#4163,#4160,#127,.T.);
#5172=EDGE_CURVE('',#4163,#4164,#3587,.T.);
#5173=EDGE_CURVE('',#4164,#4165,#128,.T.);
#5174=EDGE_CURVE('',#4165,#4160,#3588,.T.);
#5175=EDGE_CURVE('',#4166,#4167,#3589,.T.);
#5176=EDGE_CURVE('',#4167,#4168,#560,.T.);
#5177=EDGE_CURVE('',#4168,#4169,#3292,.F.);
#5178=EDGE_CURVE('',#4169,#4166,#561,.T.);
#5179=EDGE_CURVE('',#4170,#4171,#3590,.T.);
#5180=EDGE_CURVE('',#4171,#4167,#3293,.T.);
#5181=EDGE_CURVE('',#4166,#4170,#3294,.T.);
#5182=EDGE_CURVE('',#4164,#4171,#562,.T.);
#5183=EDGE_CURVE('',#4170,#4165,#563,.T.);
#5184=EDGE_CURVE('',#4172,#4173,#3591,.T.);
#5185=EDGE_CURVE('',#4173,#4162,#3295,.T.);
#5186=EDGE_CURVE('',#4161,#4172,#3296,.T.);
#5187=EDGE_CURVE('',#4174,#4175,#3297,.F.);
#5188=EDGE_CURVE('',#4175,#4173,#564,.T.);
#5189=EDGE_CURVE('',#4172,#4174,#565,.T.);
#5190=EDGE_CURVE('',#4176,#4160,#566,.T.);
#5191=EDGE_CURVE('',#4176,#4177,#567,.T.);
#5192=EDGE_CURVE('',#4177,#4174,#568,.F.);
#5193=EDGE_CURVE('',#4165,#4178,#569,.T.);
#5194=EDGE_CURVE('',#4178,#4176,#3298,.T.);
#5195=EDGE_CURVE('',#4169,#4179,#570,.F.);
#5196=EDGE_CURVE('',#4178,#4179,#571,.T.);
#5197=EDGE_CURVE('',#4180,#4181,#572,.T.);
#5198=EDGE_CURVE('',#4181,#4182,#3592,.T.);
#5199=EDGE_CURVE('',#4182,#4183,#573,.T.);
#5200=EDGE_CURVE('',#4183,#4180,#129,.T.);
#5201=EDGE_CURVE('',#4184,#4185,#3593,.T.);
#5202=EDGE_CURVE('',#4185,#4182,#3299,.T.);
#5203=EDGE_CURVE('',#4181,#4184,#3300,.T.);
#5204=EDGE_CURVE('',#4186,#4187,#3301,.F.);
#5205=EDGE_CURVE('',#4187,#4185,#574,.T.);
#5206=EDGE_CURVE('',#4184,#4186,#575,.T.);
#5207=EDGE_CURVE('',#4188,#4180,#3594,.T.);
#5208=EDGE_CURVE('',#4183,#4189,#3595,.T.);
#5209=EDGE_CURVE('',#4189,#4188,#130,.T.);
#5210=EDGE_CURVE('',#4190,#4191,#3596,.T.);
#5211=EDGE_CURVE('',#4191,#4192,#576,.T.);
#5212=EDGE_CURVE('',#4192,#4193,#3302,.F.);
#5213=EDGE_CURVE('',#4193,#4190,#577,.T.);
#5214=EDGE_CURVE('',#4194,#4195,#3597,.T.);
#5215=EDGE_CURVE('',#4195,#4191,#3303,.T.);
#5216=EDGE_CURVE('',#4190,#4194,#3304,.T.);
#5217=EDGE_CURVE('',#4189,#4195,#578,.T.);
#5218=EDGE_CURVE('',#4194,#4188,#579,.T.);
#5219=EDGE_CURVE('',#4196,#4180,#580,.T.);
#5220=EDGE_CURVE('',#4196,#4197,#581,.T.);
#5221=EDGE_CURVE('',#4197,#4186,#582,.F.);
#5222=EDGE_CURVE('',#4188,#4198,#583,.T.);
#5223=EDGE_CURVE('',#4198,#4196,#3305,.T.);
#5224=EDGE_CURVE('',#4193,#4199,#584,.F.);
#5225=EDGE_CURVE('',#4198,#4199,#585,.T.);
#5226=EDGE_CURVE('',#4200,#4201,#586,.T.);
#5227=EDGE_CURVE('',#4201,#4202,#3598,.T.);
#5228=EDGE_CURVE('',#4202,#4203,#587,.T.);
#5229=EDGE_CURVE('',#4203,#4200,#131,.T.);
#5230=EDGE_CURVE('',#4204,#4205,#3599,.T.);
#5231=EDGE_CURVE('',#4205,#4202,#3306,.T.);
#5232=EDGE_CURVE('',#4201,#4204,#3307,.T.);
#5233=EDGE_CURVE('',#4206,#4200,#3308,.T.);
#5234=EDGE_CURVE('',#4203,#4207,#3309,.T.);
#5235=EDGE_CURVE('',#4207,#4206,#132,.T.);
#5236=EDGE_CURVE('',#4207,#4208,#588,.T.);
#5237=EDGE_CURVE('',#4208,#4209,#3600,.T.);
#5238=EDGE_CURVE('',#4209,#4206,#589,.T.);
#5239=EDGE_CURVE('',#4210,#4211,#3601,.T.);
#5240=EDGE_CURVE('',#4211,#4209,#3310,.T.);
#5241=EDGE_CURVE('',#4208,#4210,#3311,.T.);
#5242=EDGE_CURVE('',#4204,#4212,#3312,.F.);
#5243=EDGE_CURVE('',#4212,#4213,#3602,.T.);
#5244=EDGE_CURVE('',#4213,#4205,#3313,.T.);
#5245=EDGE_CURVE('',#4212,#4214,#3314,.F.);
#5246=EDGE_CURVE('',#4214,#4213,#590,.T.);
#5247=EDGE_CURVE('',#4215,#4211,#3315,.F.);
#5248=EDGE_CURVE('',#4210,#4216,#3316,.T.);
#5249=EDGE_CURVE('',#4216,#4215,#3603,.T.);
#5250=EDGE_CURVE('',#4217,#4215,#3317,.F.);
#5251=EDGE_CURVE('',#4216,#4217,#591,.T.);
#5252=EDGE_CURVE('',#4213,#4218,#592,.T.);
#5253=EDGE_CURVE('',#4219,#4218,#3318,.T.);
#5254=EDGE_CURVE('',#4220,#4219,#3319,.T.);
#5255=EDGE_CURVE('',#4220,#4202,#593,.T.);
#5256=EDGE_CURVE('',#4217,#4214,#594,.T.);
#5257=EDGE_CURVE('',#4221,#4216,#595,.T.);
#5258=EDGE_CURVE('',#4222,#4221,#3320,.T.);
#5259=EDGE_CURVE('',#4223,#4222,#596,.T.);
#5260=EDGE_CURVE('',#4224,#4223,#597,.T.);
#5261=EDGE_CURVE('',#4225,#4224,#598,.T.);
#5262=EDGE_CURVE('',#4226,#4225,#3321,.T.);
#5263=EDGE_CURVE('',#4227,#4226,#599,.T.);
#5264=EDGE_CURVE('',#4228,#4227,#600,.T.);
#5265=EDGE_CURVE('',#4229,#4228,#601,.T.);
#5266=EDGE_CURVE('',#4218,#4229,#602,.T.);
#5267=EDGE_CURVE('',#4197,#4200,#603,.T.);
#5268=EDGE_CURVE('',#4196,#4204,#604,.F.);
#5269=EDGE_CURVE('',#4206,#4199,#605,.T.);
#5270=EDGE_CURVE('',#4199,#4197,#3322,.T.);
#5271=EDGE_CURVE('',#4230,#4231,#606,.T.);
#5272=EDGE_CURVE('',#4231,#4232,#3604,.T.);
#5273=EDGE_CURVE('',#4232,#4233,#607,.T.);
#5274=EDGE_CURVE('',#4233,#4230,#133,.T.);
#5275=EDGE_CURVE('',#4234,#4235,#3605,.T.);
#5276=EDGE_CURVE('',#4235,#4232,#3323,.T.);
#5277=EDGE_CURVE('',#4231,#4234,#3324,.T.);
#5278=EDGE_CURVE('',#4236,#4230,#3325,.T.);
#5279=EDGE_CURVE('',#4233,#4237,#3326,.T.);
#5280=EDGE_CURVE('',#4237,#4236,#134,.T.);
#5281=EDGE_CURVE('',#4237,#4220,#608,.T.);
#5282=EDGE_CURVE('',#4220,#4238,#3606,.T.);
#5283=EDGE_CURVE('',#4238,#4236,#609,.T.);
#5284=EDGE_CURVE('',#4219,#4239,#3607,.T.);
#5285=EDGE_CURVE('',#4239,#4238,#3327,.T.);
#5286=EDGE_CURVE('',#4234,#4240,#3328,.F.);
#5287=EDGE_CURVE('',#4240,#4227,#3608,.T.);
#5288=EDGE_CURVE('',#4227,#4235,#3329,.T.);
#5289=EDGE_CURVE('',#4240,#4228,#3330,.F.);
#5290=EDGE_CURVE('',#4241,#4239,#3331,.F.);
#5291=EDGE_CURVE('',#4218,#4241,#3609,.T.);
#5292=EDGE_CURVE('',#4229,#4241,#3332,.F.);
#5293=EDGE_CURVE('',#4226,#4242,#3610,.T.);
#5294=EDGE_CURVE('',#4242,#4232,#610,.T.);
#5295=EDGE_CURVE('',#4177,#4230,#611,.T.);
#5296=EDGE_CURVE('',#4176,#4234,#612,.F.);
#5297=EDGE_CURVE('',#4236,#4179,#613,.T.);
#5298=EDGE_CURVE('',#4179,#4177,#3333,.T.);
#5299=EDGE_CURVE('',#4243,#4244,#3611,.T.);
#5300=EDGE_CURVE('',#4245,#4243,#3334,.F.);
#5301=EDGE_CURVE('',#4246,#4245,#3612,.T.);
#5302=EDGE_CURVE('',#4246,#4244,#3335,.T.);
#5303=EDGE_CURVE('',#4247,#4124,#3613,.T.);
#5304=EDGE_CURVE('',#4248,#4247,#135,.F.);
#5305=EDGE_CURVE('',#4127,#4248,#3614,.T.);
#5306=EDGE_CURVE('',#4249,#4250,#3615,.F.);
#5307=EDGE_CURVE('',#4224,#4249,#3616,.F.);
#5308=EDGE_CURVE('',#4250,#4224,#3617,.F.);
#5309=EDGE_CURVE('',#4251,#4225,#136,.T.);
#5310=EDGE_CURVE('',#4249,#4248,#614,.T.);
#5311=EDGE_CURVE('',#4247,#4252,#615,.T.);
#5312=EDGE_CURVE('',#4252,#4253,#137,.T.);
#5313=EDGE_CURVE('',#4253,#4251,#616,.T.);
#5314=EDGE_CURVE('',#4254,#4120,#3618,.T.);
#5315=EDGE_CURVE('',#4255,#4254,#138,.F.);
#5316=EDGE_CURVE('',#4123,#4255,#3619,.T.);
#5317=EDGE_CURVE('',#4255,#4247,#617,.T.);
#5318=EDGE_CURVE('',#4256,#4133,#3336,.T.);
#5319=EDGE_CURVE('',#4256,#4257,#618,.T.);
#5320=EDGE_CURVE('',#4257,#4119,#3620,.T.);
#5321=EDGE_CURVE('',#4257,#4254,#3337,.T.);
#5322=EDGE_CURVE('',#4258,#4259,#3621,.T.);
#5323=EDGE_CURVE('',#4260,#4258,#3338,.F.);
#5324=EDGE_CURVE('',#4261,#4260,#3622,.T.);
#5325=EDGE_CURVE('',#4261,#4259,#3339,.T.);
#5326=EDGE_CURVE('',#4223,#4262,#3623,.F.);
#5327=EDGE_CURVE('',#4263,#4223,#3624,.F.);
#5328=EDGE_CURVE('',#4262,#4263,#3625,.F.);
#5329=EDGE_CURVE('',#4264,#4265,#139,.T.);
#5330=EDGE_CURVE('',#4265,#4255,#619,.T.);
#5331=EDGE_CURVE('',#4254,#4263,#620,.T.);
#5332=EDGE_CURVE('',#4222,#4266,#140,.T.);
#5333=EDGE_CURVE('',#4266,#4264,#621,.T.);
#5334=EDGE_CURVE('',#4258,#4262,#622,.T.);
#5335=EDGE_CURVE('',#4263,#4260,#623,.T.);
#5336=EDGE_CURVE('',#4262,#4250,#624,.T.);
#5337=EDGE_CURVE('',#4267,#4268,#3626,.T.);
#5338=EDGE_CURVE('',#4268,#4261,#625,.T.);
#5339=EDGE_CURVE('',#4260,#4267,#626,.T.);
#5340=EDGE_CURVE('',#4151,#4268,#3340,.T.);
#5341=EDGE_CURVE('',#4267,#4152,#3341,.T.);
#5342=EDGE_CURVE('',#4195,#4258,#627,.T.);
#5343=EDGE_CURVE('',#4259,#4191,#628,.T.);
#5344=EDGE_CURVE('',#4243,#4249,#629,.T.);
#5345=EDGE_CURVE('',#4250,#4245,#630,.T.);
#5346=EDGE_CURVE('',#4269,#4128,#3627,.T.);
#5347=EDGE_CURVE('',#4248,#4269,#3342,.T.);
#5348=EDGE_CURVE('',#4270,#4271,#3343,.T.);
#5349=EDGE_CURVE('',#4270,#4128,#631,.T.);
#5350=EDGE_CURVE('',#4269,#4272,#632,.T.);
#5351=EDGE_CURVE('',#4271,#4272,#3344,.T.);
#5352=EDGE_CURVE('',#4173,#4246,#633,.T.);
#5353=EDGE_CURVE('',#4245,#4162,#634,.T.);
#5354=EDGE_CURVE('',#4273,#4274,#3628,.T.);
#5355=EDGE_CURVE('',#4274,#4243,#635,.T.);
#5356=EDGE_CURVE('',#4244,#4273,#636,.T.);
#5357=EDGE_CURVE('',#4157,#4274,#3345,.T.);
#5358=EDGE_CURVE('',#4273,#4153,#3346,.T.);
#5359=EDGE_CURVE('',#3949,#4264,#3629,.T.);
#5360=EDGE_CURVE('',#4275,#3948,#3630,.T.);
#5361=EDGE_CURVE('',#4275,#4265,#3347,.T.);
#5362=EDGE_CURVE('',#4266,#4159,#3631,.T.);
#5363=EDGE_CURVE('',#4276,#4275,#637,.T.);
#5364=EDGE_CURVE('',#4252,#4276,#3348,.T.);
#5365=EDGE_CURVE('',#4277,#4221,#3632,.T.);
#5366=EDGE_CURVE('',#4159,#4277,#3349,.F.);
#5367=EDGE_CURVE('',#4132,#4278,#3633,.T.);
#5368=EDGE_CURVE('',#4278,#4256,#638,.T.);
#5369=EDGE_CURVE('',#4272,#4279,#639,.T.);
#5370=EDGE_CURVE('',#4280,#4279,#3634,.T.);
#5371=EDGE_CURVE('',#4280,#4271,#640,.T.);
#5372=EDGE_CURVE('',#4281,#4274,#641,.T.);
#5373=EDGE_CURVE('',#4282,#4281,#3350,.T.);
#5374=EDGE_CURVE('',#4279,#4282,#642,.T.);
#5375=EDGE_CURVE('',#4156,#4281,#3635,.T.);
#5376=EDGE_CURVE('',#4171,#4182,#643,.T.);
#5377=EDGE_CURVE('',#4185,#4167,#644,.T.);
#5378=EDGE_CURVE('',#4239,#4178,#645,.F.);
#5379=EDGE_CURVE('',#4283,#4282,#3636,.T.);
#5380=EDGE_CURVE('',#4156,#4283,#141,.T.);
#5381=EDGE_CURVE('',#4280,#4283,#646,.T.);
#5382=EDGE_CURVE('',#4267,#4284,#647,.T.);
#5383=EDGE_CURVE('',#4284,#4149,#3637,.T.);
#5384=EDGE_CURVE('',#4285,#4148,#3638,.T.);
#5385=EDGE_CURVE('',#4284,#4285,#3351,.T.);
#5386=EDGE_CURVE('',#4285,#4278,#648,.T.);
#5387=EDGE_CURVE('',#4286,#4251,#3639,.T.);
#5388=EDGE_CURVE('',#4242,#4286,#3352,.F.);
#5389=EDGE_CURVE('',#4287,#4288,#3353,.F.);
#5390=EDGE_CURVE('',#4289,#4287,#3640,.T.);
#5391=EDGE_CURVE('',#4289,#4290,#3354,.T.);
#5392=EDGE_CURVE('',#4288,#4290,#3641,.T.);
#5393=EDGE_CURVE('',#3950,#4276,#3642,.T.);
#5394=EDGE_CURVE('',#4253,#3951,#3643,.T.);
#5395=EDGE_CURVE('',#4291,#3947,#3355,.T.);
#5396=EDGE_CURVE('',#4292,#3946,#3356,.F.);
#5397=EDGE_CURVE('',#4291,#4292,#3644,.T.);
#5398=EDGE_CURVE('',#4277,#4292,#649,.T.);
#5399=EDGE_CURVE('',#4292,#4288,#650,.T.);
#5400=EDGE_CURVE('',#4290,#4291,#651,.T.);
#5401=EDGE_CURVE('',#3938,#4289,#652,.T.);
#5402=EDGE_CURVE('',#4287,#3939,#653,.T.);
#5403=EDGE_CURVE('',#3951,#4286,#654,.T.);
#5404=EDGE_CURVE('',#4208,#4277,#655,.T.);
#5405=EDGE_CURVE('',#4286,#4287,#656,.T.);
#5406=EDGE_CURVE('',#4288,#4242,#657,.T.);
#5407=EDGE_CURVE('',#4211,#4198,#658,.F.);
#5408=EDGE_CURVE('',#4187,#4192,#659,.T.);
#5409=EDGE_CURVE('',#4175,#4168,#660,.T.);
#5410=EDGE_CURVE('',#4153,#4151,#661,.T.);
#5411=EDGE_CURVE('',#4270,#4293,#662,.T.);
#5412=EDGE_CURVE('',#4129,#4293,#663,.T.);
#5413=EDGE_CURVE('',#4294,#4280,#664,.T.);
#5414=EDGE_CURVE('',#4294,#4295,#665,.T.);
#5415=EDGE_CURVE('',#4295,#4296,#3645,.T.);
#5416=EDGE_CURVE('',#4297,#4296,#666,.T.);
#5417=EDGE_CURVE('',#4298,#4297,#667,.T.);
#5418=EDGE_CURVE('',#4298,#4299,#668,.T.);
#5419=EDGE_CURVE('',#4299,#4300,#3646,.T.);
#5420=EDGE_CURVE('',#4301,#4300,#669,.T.);
#5421=EDGE_CURVE('',#4302,#4301,#670,.T.);
#5422=EDGE_CURVE('',#4303,#4302,#671,.T.);
#5423=EDGE_CURVE('',#4303,#4304,#3357,.T.);
#5424=EDGE_CURVE('',#4305,#4304,#672,.T.);
#5425=EDGE_CURVE('',#4306,#4305,#3647,.T.);
#5426=EDGE_CURVE('',#4307,#4306,#673,.T.);
#5427=EDGE_CURVE('',#4293,#4307,#3648,.T.);
#5428=EDGE_CURVE('',#4283,#4295,#674,.T.);
#5429=EDGE_CURVE('',#4295,#4155,#3649,.T.);
#5430=EDGE_CURVE('',#4308,#4309,#675,.T.);
#5431=EDGE_CURVE('',#4308,#4310,#3650,.T.);
#5432=EDGE_CURVE('',#4310,#4311,#676,.T.);
#5433=EDGE_CURVE('',#4309,#4311,#3651,.T.);
#5434=EDGE_CURVE('',#4312,#4313,#677,.T.);
#5435=EDGE_CURVE('',#4312,#4308,#678,.T.);
#5436=EDGE_CURVE('',#4313,#4309,#679,.T.);
#5437=EDGE_CURVE('',#4314,#4315,#680,.T.);
#5438=EDGE_CURVE('',#4314,#4312,#3652,.T.);
#5439=EDGE_CURVE('',#4315,#4313,#3653,.T.);
#5440=EDGE_CURVE('',#4316,#3907,#681,.T.);
#5441=EDGE_CURVE('',#3904,#4316,#682,.T.);
#5442=EDGE_CURVE('',#4317,#4318,#683,.T.);
#5443=EDGE_CURVE('',#4318,#4319,#3654,.T.);
#5444=EDGE_CURVE('',#4319,#4320,#684,.T.);
#5445=EDGE_CURVE('',#4320,#4317,#142,.T.);
#5446=EDGE_CURVE('',#4320,#4321,#3655,.T.);
#5447=EDGE_CURVE('',#4321,#4322,#143,.T.);
#5448=EDGE_CURVE('',#4322,#4317,#3656,.T.);
#5449=EDGE_CURVE('',#4323,#4324,#3657,.T.);
#5450=EDGE_CURVE('',#4324,#4325,#685,.T.);
#5451=EDGE_CURVE('',#4325,#4326,#3358,.F.);
#5452=EDGE_CURVE('',#4326,#4323,#686,.T.);
#5453=EDGE_CURVE('',#4327,#4328,#3658,.T.);
#5454=EDGE_CURVE('',#4328,#4324,#3359,.T.);
#5455=EDGE_CURVE('',#4323,#4327,#3360,.T.);
#5456=EDGE_CURVE('',#4321,#4328,#687,.T.);
#5457=EDGE_CURVE('',#4327,#4322,#688,.T.);
#5458=EDGE_CURVE('',#4329,#4330,#3659,.T.);
#5459=EDGE_CURVE('',#4330,#4319,#3361,.T.);
#5460=EDGE_CURVE('',#4318,#4329,#3362,.T.);
#5461=EDGE_CURVE('',#4331,#4332,#3363,.F.);
#5462=EDGE_CURVE('',#4332,#4330,#689,.T.);
#5463=EDGE_CURVE('',#4329,#4331,#690,.T.);
#5464=EDGE_CURVE('',#4333,#4317,#691,.T.);
#5465=EDGE_CURVE('',#4333,#4334,#692,.T.);
#5466=EDGE_CURVE('',#4334,#4331,#693,.F.);
#5467=EDGE_CURVE('',#4322,#4335,#694,.T.);
#5468=EDGE_CURVE('',#4335,#4333,#3364,.T.);
#5469=EDGE_CURVE('',#4326,#4336,#695,.F.);
#5470=EDGE_CURVE('',#4335,#4336,#696,.T.);
#5471=EDGE_CURVE('',#4337,#4338,#697,.T.);
#5472=EDGE_CURVE('',#4338,#4339,#3660,.T.);
#5473=EDGE_CURVE('',#4339,#4340,#698,.T.);
#5474=EDGE_CURVE('',#4340,#4337,#144,.T.);
#5475=EDGE_CURVE('',#4341,#4342,#3661,.T.);
#5476=EDGE_CURVE('',#4342,#4339,#3365,.T.);
#5477=EDGE_CURVE('',#4338,#4341,#3366,.T.);
#5478=EDGE_CURVE('',#4343,#4344,#3367,.F.);
#5479=EDGE_CURVE('',#4344,#4342,#699,.T.);
#5480=EDGE_CURVE('',#4341,#4343,#700,.T.);
#5481=EDGE_CURVE('',#4345,#4337,#3662,.T.);
#5482=EDGE_CURVE('',#4340,#4346,#3663,.T.);
#5483=EDGE_CURVE('',#4346,#4345,#145,.T.);
#5484=EDGE_CURVE('',#4347,#4348,#3664,.T.);
#5485=EDGE_CURVE('',#4348,#4349,#701,.T.);
#5486=EDGE_CURVE('',#4349,#4350,#3368,.F.);
#5487=EDGE_CURVE('',#4350,#4347,#702,.T.);
#5488=EDGE_CURVE('',#4351,#4352,#3665,.T.);
#5489=EDGE_CURVE('',#4352,#4348,#3369,.T.);
#5490=EDGE_CURVE('',#4347,#4351,#3370,.T.);
#5491=EDGE_CURVE('',#4346,#4352,#703,.T.);
#5492=EDGE_CURVE('',#4351,#4345,#704,.T.);
#5493=EDGE_CURVE('',#4353,#4337,#705,.T.);
#5494=EDGE_CURVE('',#4353,#4354,#706,.T.);
#5495=EDGE_CURVE('',#4354,#4343,#707,.F.);
#5496=EDGE_CURVE('',#4345,#4355,#708,.T.);
#5497=EDGE_CURVE('',#4355,#4353,#3371,.T.);
#5498=EDGE_CURVE('',#4350,#4356,#709,.F.);
#5499=EDGE_CURVE('',#4355,#4356,#710,.T.);
#5500=EDGE_CURVE('',#4357,#4358,#711,.T.);
#5501=EDGE_CURVE('',#4358,#4359,#3666,.T.);
#5502=EDGE_CURVE('',#4359,#4360,#712,.T.);
#5503=EDGE_CURVE('',#4360,#4357,#146,.T.);
#5504=EDGE_CURVE('',#4361,#4362,#3667,.T.);
#5505=EDGE_CURVE('',#4362,#4359,#3372,.T.);
#5506=EDGE_CURVE('',#4358,#4361,#3373,.T.);
#5507=EDGE_CURVE('',#4363,#4357,#3374,.T.);
#5508=EDGE_CURVE('',#4360,#4364,#3375,.T.);
#5509=EDGE_CURVE('',#4364,#4363,#147,.T.);
#5510=EDGE_CURVE('',#4364,#4365,#713,.T.);
#5511=EDGE_CURVE('',#4365,#4366,#3668,.T.);
#5512=EDGE_CURVE('',#4366,#4363,#714,.T.);
#5513=EDGE_CURVE('',#4367,#4368,#3669,.T.);
#5514=EDGE_CURVE('',#4368,#4366,#3376,.T.);
#5515=EDGE_CURVE('',#4365,#4367,#3377,.T.);
#5516=EDGE_CURVE('',#4361,#4369,#3378,.F.);
#5517=EDGE_CURVE('',#4369,#4370,#3670,.T.);
#5518=EDGE_CURVE('',#4370,#4362,#3379,.T.);
#5519=EDGE_CURVE('',#4369,#4371,#3380,.F.);
#5520=EDGE_CURVE('',#4371,#4370,#715,.T.);
#5521=EDGE_CURVE('',#4372,#4368,#3381,.F.);
#5522=EDGE_CURVE('',#4367,#4373,#3382,.T.);
#5523=EDGE_CURVE('',#4373,#4372,#3671,.T.);
#5524=EDGE_CURVE('',#4374,#4372,#3383,.F.);
#5525=EDGE_CURVE('',#4373,#4374,#716,.T.);
#5526=EDGE_CURVE('',#4370,#4375,#717,.T.);
#5527=EDGE_CURVE('',#4376,#4375,#3384,.T.);
#5528=EDGE_CURVE('',#4377,#4376,#3385,.T.);
#5529=EDGE_CURVE('',#4377,#4359,#718,.T.);
#5530=EDGE_CURVE('',#4374,#4371,#719,.T.);
#5531=EDGE_CURVE('',#4378,#4373,#720,.T.);
#5532=EDGE_CURVE('',#4379,#4378,#3386,.T.);
#5533=EDGE_CURVE('',#4380,#4379,#721,.T.);
#5534=EDGE_CURVE('',#4381,#4380,#722,.T.);
#5535=EDGE_CURVE('',#4382,#4381,#723,.T.);
#5536=EDGE_CURVE('',#4383,#4382,#3387,.T.);
#5537=EDGE_CURVE('',#4384,#4383,#724,.T.);
#5538=EDGE_CURVE('',#4385,#4384,#725,.T.);
#5539=EDGE_CURVE('',#4386,#4385,#726,.T.);
#5540=EDGE_CURVE('',#4375,#4386,#727,.T.);
#5541=EDGE_CURVE('',#4354,#4357,#728,.T.);
#5542=EDGE_CURVE('',#4353,#4361,#729,.F.);
#5543=EDGE_CURVE('',#4363,#4356,#730,.T.);
#5544=EDGE_CURVE('',#4356,#4354,#3388,.T.);
#5545=EDGE_CURVE('',#4387,#4388,#731,.T.);
#5546=EDGE_CURVE('',#4388,#4389,#3672,.T.);
#5547=EDGE_CURVE('',#4389,#4390,#732,.T.);
#5548=EDGE_CURVE('',#4390,#4387,#148,.T.);
#5549=EDGE_CURVE('',#4391,#4392,#3673,.T.);
#5550=EDGE_CURVE('',#4392,#4389,#3389,.T.);
#5551=EDGE_CURVE('',#4388,#4391,#3390,.T.);
#5552=EDGE_CURVE('',#4393,#4387,#3391,.T.);
#5553=EDGE_CURVE('',#4390,#4394,#3392,.T.);
#5554=EDGE_CURVE('',#4394,#4393,#149,.T.);
#5555=EDGE_CURVE('',#4394,#4377,#733,.T.);
#5556=EDGE_CURVE('',#4377,#4395,#3674,.T.);
#5557=EDGE_CURVE('',#4395,#4393,#734,.T.);
#5558=EDGE_CURVE('',#4376,#4396,#3675,.T.);
#5559=EDGE_CURVE('',#4396,#4395,#3393,.T.);
#5560=EDGE_CURVE('',#4391,#4397,#3394,.F.);
#5561=EDGE_CURVE('',#4397,#4384,#3676,.T.);
#5562=EDGE_CURVE('',#4384,#4392,#3395,.T.);
#5563=EDGE_CURVE('',#4397,#4385,#3396,.F.);
#5564=EDGE_CURVE('',#4398,#4396,#3397,.F.);
#5565=EDGE_CURVE('',#4375,#4398,#3677,.T.);
#5566=EDGE_CURVE('',#4386,#4398,#3398,.F.);
#5567=EDGE_CURVE('',#4383,#4399,#3678,.T.);
#5568=EDGE_CURVE('',#4399,#4389,#735,.T.);
#5569=EDGE_CURVE('',#4334,#4387,#736,.T.);
#5570=EDGE_CURVE('',#4333,#4391,#737,.F.);
#5571=EDGE_CURVE('',#4393,#4336,#738,.T.);
#5572=EDGE_CURVE('',#4336,#4334,#3399,.T.);
#5573=EDGE_CURVE('',#4400,#4401,#3679,.T.);
#5574=EDGE_CURVE('',#4402,#4400,#3400,.F.);
#5575=EDGE_CURVE('',#4403,#4402,#3680,.T.);
#5576=EDGE_CURVE('',#4403,#4401,#3401,.T.);
#5577=EDGE_CURVE('',#4404,#4405,#3402,.T.);
#5578=EDGE_CURVE('',#4406,#4404,#150,.T.);
#5579=EDGE_CURVE('',#4407,#4406,#3681,.T.);
#5580=EDGE_CURVE('',#4408,#4407,#151,.F.);
#5581=EDGE_CURVE('',#4409,#4408,#3682,.T.);
#5582=EDGE_CURVE('',#4405,#4409,#152,.T.);
#5583=EDGE_CURVE('',#4410,#4411,#3683,.F.);
#5584=EDGE_CURVE('',#4381,#4410,#3684,.F.);
#5585=EDGE_CURVE('',#4411,#4381,#3685,.F.);
#5586=EDGE_CURVE('',#4412,#4382,#153,.T.);
#5587=EDGE_CURVE('',#4410,#4408,#739,.T.);
#5588=EDGE_CURVE('',#4407,#4413,#740,.T.);
#5589=EDGE_CURVE('',#4413,#4414,#154,.T.);
#5590=EDGE_CURVE('',#4414,#4412,#741,.T.);
#5591=EDGE_CURVE('',#4415,#4416,#3403,.T.);
#5592=EDGE_CURVE('',#4417,#4415,#155,.T.);
#5593=EDGE_CURVE('',#4418,#4417,#3686,.T.);
#5594=EDGE_CURVE('',#4419,#4418,#156,.F.);
#5595=EDGE_CURVE('',#4420,#4419,#3687,.T.);
#5596=EDGE_CURVE('',#4416,#4420,#157,.T.);
#5597=EDGE_CURVE('',#4420,#4406,#742,.T.);
#5598=EDGE_CURVE('',#4419,#4407,#743,.T.);
#5599=EDGE_CURVE('',#4421,#4422,#3404,.T.);
#5600=EDGE_CURVE('',#4421,#4423,#744,.T.);
#5601=EDGE_CURVE('',#4423,#4424,#3688,.T.);
#5602=EDGE_CURVE('',#4424,#4425,#745,.T.);
#5603=EDGE_CURVE('',#4422,#4425,#3405,.T.);
#5604=EDGE_CURVE('',#4424,#4417,#3406,.T.);
#5605=EDGE_CURVE('',#4423,#4418,#3407,.T.);
#5606=EDGE_CURVE('',#4426,#4427,#3689,.T.);
#5607=EDGE_CURVE('',#4428,#4426,#3408,.F.);
#5608=EDGE_CURVE('',#4429,#4428,#3690,.T.);
#5609=EDGE_CURVE('',#4429,#4427,#3409,.T.);
#5610=EDGE_CURVE('',#4380,#4430,#3691,.F.);
#5611=EDGE_CURVE('',#4431,#4380,#3692,.F.);
#5612=EDGE_CURVE('',#4430,#4431,#3693,.F.);
#5613=EDGE_CURVE('',#4432,#4433,#158,.T.);
#5614=EDGE_CURVE('',#4433,#4419,#746,.T.);
#5615=EDGE_CURVE('',#4418,#4431,#747,.T.);
#5616=EDGE_CURVE('',#4379,#4434,#159,.T.);
#5617=EDGE_CURVE('',#4434,#4432,#748,.T.);
#5618=EDGE_CURVE('',#4426,#4430,#749,.T.);
#5619=EDGE_CURVE('',#4431,#4428,#750,.T.);
#5620=EDGE_CURVE('',#4430,#4411,#751,.T.);
#5621=EDGE_CURVE('',#4435,#4436,#3694,.T.);
#5622=EDGE_CURVE('',#4436,#4429,#752,.T.);
#5623=EDGE_CURVE('',#4428,#4435,#753,.T.);
#5624=EDGE_CURVE('',#4437,#4438,#160,.T.);
#5625=EDGE_CURVE('',#4437,#4436,#3410,.T.);
#5626=EDGE_CURVE('',#4435,#4438,#3411,.T.);
#5627=EDGE_CURVE('',#4352,#4426,#754,.T.);
#5628=EDGE_CURVE('',#4427,#4348,#755,.T.);
#5629=EDGE_CURVE('',#4400,#4410,#756,.T.);
#5630=EDGE_CURVE('',#4411,#4402,#757,.T.);
#5631=EDGE_CURVE('',#4439,#4440,#3695,.T.);
#5632=EDGE_CURVE('',#4409,#4440,#3412,.T.);
#5633=EDGE_CURVE('',#4408,#4439,#3413,.T.);
#5634=EDGE_CURVE('',#4137,#4440,#758,.T.);
#5635=EDGE_CURVE('',#4439,#4441,#759,.T.);
#5636=EDGE_CURVE('',#4138,#4441,#3414,.T.);
#5637=EDGE_CURVE('',#4330,#4403,#760,.T.);
#5638=EDGE_CURVE('',#4402,#4319,#761,.T.);
#5639=EDGE_CURVE('',#4442,#4443,#3696,.T.);
#5640=EDGE_CURVE('',#4443,#4400,#762,.T.);
#5641=EDGE_CURVE('',#4401,#4442,#763,.T.);
#5642=EDGE_CURVE('',#4444,#4445,#161,.T.);
#5643=EDGE_CURVE('',#4444,#4443,#3415,.T.);
#5644=EDGE_CURVE('',#4442,#4445,#3416,.T.);
#5645=EDGE_CURVE('',#3907,#4432,#3697,.T.);
#5646=EDGE_CURVE('',#4446,#3906,#3698,.T.);
#5647=EDGE_CURVE('',#4446,#4433,#3417,.T.);
#5648=EDGE_CURVE('',#4434,#4316,#3699,.T.);
#5649=EDGE_CURVE('',#4447,#4446,#764,.T.);
#5650=EDGE_CURVE('',#4413,#4447,#3418,.T.);
#5651=EDGE_CURVE('',#4448,#4378,#3700,.T.);
#5652=EDGE_CURVE('',#4316,#4448,#3419,.F.);
#5653=EDGE_CURVE('',#4422,#4449,#765,.T.);
#5654=EDGE_CURVE('',#4449,#4450,#3701,.T.);
#5655=EDGE_CURVE('',#4450,#4421,#766,.T.);
#5656=EDGE_CURVE('',#4441,#4451,#767,.T.);
#5657=EDGE_CURVE('',#4139,#4451,#3702,.T.);
#5658=EDGE_CURVE('',#4452,#4443,#768,.T.);
#5659=EDGE_CURVE('',#4453,#4452,#3420,.T.);
#5660=EDGE_CURVE('',#4451,#4453,#769,.T.);
#5661=EDGE_CURVE('',#4454,#4444,#770,.T.);
#5662=EDGE_CURVE('',#4454,#4452,#3703,.T.);
#5663=EDGE_CURVE('',#4328,#4339,#771,.T.);
#5664=EDGE_CURVE('',#4342,#4324,#772,.T.);
#5665=EDGE_CURVE('',#4396,#4335,#773,.F.);
#5666=EDGE_CURVE('',#4455,#4453,#3704,.T.);
#5667=EDGE_CURVE('',#4454,#4455,#162,.T.);
#5668=EDGE_CURVE('',#4139,#4455,#774,.T.);
#5669=EDGE_CURVE('',#4435,#4456,#775,.T.);
#5670=EDGE_CURVE('',#4456,#4457,#3705,.T.);
#5671=EDGE_CURVE('',#4457,#4438,#776,.T.);
#5672=EDGE_CURVE('',#4458,#4459,#3706,.T.);
#5673=EDGE_CURVE('',#4459,#4457,#163,.T.);
#5674=EDGE_CURVE('',#4456,#4458,#3421,.T.);
#5675=EDGE_CURVE('',#4459,#4449,#777,.T.);
#5676=EDGE_CURVE('',#4458,#4450,#778,.T.);
#5677=EDGE_CURVE('',#4460,#4412,#3707,.T.);
#5678=EDGE_CURVE('',#4399,#4460,#3422,.F.);
#5679=EDGE_CURVE('',#4461,#4462,#3423,.F.);
#5680=EDGE_CURVE('',#4463,#4461,#3708,.T.);
#5681=EDGE_CURVE('',#4463,#4464,#3424,.T.);
#5682=EDGE_CURVE('',#4462,#4464,#3709,.T.);
#5683=EDGE_CURVE('',#3908,#4447,#3710,.T.);
#5684=EDGE_CURVE('',#4414,#3909,#3711,.T.);
#5685=EDGE_CURVE('',#4465,#3905,#3425,.T.);
#5686=EDGE_CURVE('',#4466,#3904,#3426,.F.);
#5687=EDGE_CURVE('',#4465,#4466,#3712,.T.);
#5688=EDGE_CURVE('',#4448,#4466,#779,.T.);
#5689=EDGE_CURVE('',#4466,#4462,#780,.T.);
#5690=EDGE_CURVE('',#4464,#4465,#781,.T.);
#5691=EDGE_CURVE('',#3896,#4463,#782,.T.);
#5692=EDGE_CURVE('',#4461,#3897,#783,.T.);
#5693=EDGE_CURVE('',#3909,#4460,#784,.T.);
#5694=EDGE_CURVE('',#4365,#4448,#785,.T.);
#5695=EDGE_CURVE('',#4460,#4461,#786,.T.);
#5696=EDGE_CURVE('',#4462,#4399,#787,.T.);
#5697=EDGE_CURVE('',#4368,#4355,#788,.F.);
#5698=EDGE_CURVE('',#4344,#4349,#789,.T.);
#5699=EDGE_CURVE('',#4332,#4325,#790,.T.);
#5700=EDGE_CURVE('',#4445,#4437,#791,.T.);
#5701=EDGE_CURVE('',#4467,#4110,#3713,.T.);
#5702=EDGE_CURVE('',#4468,#4467,#792,.T.);
#5703=EDGE_CURVE('',#4468,#4469,#3427,.T.);
#5704=EDGE_CURVE('',#4469,#4470,#164,.T.);
#5705=EDGE_CURVE('',#4470,#4471,#3428,.T.);
#5706=EDGE_CURVE('',#4471,#4472,#165,.T.);
#5707=EDGE_CURVE('',#4472,#4473,#793,.T.);
#5708=EDGE_CURVE('',#4473,#4474,#166,.T.);
#5709=EDGE_CURVE('',#4474,#4475,#3429,.T.);
#5710=EDGE_CURVE('',#4475,#4476,#167,.T.);
#5711=EDGE_CURVE('',#4476,#4477,#3430,.T.);
#5712=EDGE_CURVE('',#4424,#4477,#794,.T.);
#5713=EDGE_CURVE('',#4478,#4440,#795,.T.);
#5714=EDGE_CURVE('',#4478,#4111,#3714,.T.);
#5715=EDGE_CURVE('',#4478,#4136,#796,.T.);
#5716=EDGE_CURVE('',#4479,#4477,#797,.T.);
#5717=EDGE_CURVE('',#4479,#4425,#798,.T.);
#5718=EDGE_CURVE('',#4479,#4480,#3431,.T.);
#5719=EDGE_CURVE('',#4481,#4480,#799,.T.);
#5720=EDGE_CURVE('',#4449,#4481,#800,.T.);
#5721=EDGE_CURVE('',#4455,#4141,#801,.T.);
#5722=EDGE_CURVE('',#4481,#4482,#802,.T.);
#5723=EDGE_CURVE('',#4482,#4459,#803,.T.);
#5724=EDGE_CURVE('',#4454,#4483,#804,.T.);
#5725=EDGE_CURVE('',#4141,#4483,#3715,.T.);
#5726=EDGE_CURVE('',#4484,#4482,#168,.T.);
#5727=EDGE_CURVE('',#4484,#4457,#805,.T.);
#5728=EDGE_CURVE('',#4445,#4485,#806,.T.);
#5729=EDGE_CURVE('',#4483,#4485,#807,.T.);
#5730=EDGE_CURVE('',#4486,#4487,#169,.T.);
#5731=EDGE_CURVE('',#4488,#4487,#808,.T.);
#5732=EDGE_CURVE('',#4489,#4488,#809,.T.);
#5733=EDGE_CURVE('',#4489,#4490,#810,.T.);
#5734=EDGE_CURVE('',#4490,#4486,#811,.T.);
#5735=EDGE_CURVE('',#4491,#4437,#812,.T.);
#5736=EDGE_CURVE('',#4484,#4492,#813,.T.);
#5737=EDGE_CURVE('',#4492,#4491,#170,.T.);
#5738=EDGE_CURVE('',#4493,#3921,#814,.T.);
#5739=EDGE_CURVE('',#3918,#4493,#815,.T.);
#5740=EDGE_CURVE('',#4494,#4495,#816,.T.);
#5741=EDGE_CURVE('',#4495,#4496,#3716,.T.);
#5742=EDGE_CURVE('',#4496,#4497,#817,.T.);
#5743=EDGE_CURVE('',#4497,#4494,#171,.T.);
#5744=EDGE_CURVE('',#4497,#4498,#3717,.T.);
#5745=EDGE_CURVE('',#4498,#4499,#172,.T.);
#5746=EDGE_CURVE('',#4499,#4494,#3718,.T.);
#5747=EDGE_CURVE('',#4500,#4501,#3719,.T.);
#5748=EDGE_CURVE('',#4501,#4502,#818,.T.);
#5749=EDGE_CURVE('',#4502,#4503,#3432,.F.);
#5750=EDGE_CURVE('',#4503,#4500,#819,.T.);
#5751=EDGE_CURVE('',#4504,#4505,#3720,.T.);
#5752=EDGE_CURVE('',#4505,#4501,#3433,.T.);
#5753=EDGE_CURVE('',#4500,#4504,#3434,.T.);
#5754=EDGE_CURVE('',#4498,#4505,#820,.T.);
#5755=EDGE_CURVE('',#4504,#4499,#821,.T.);
#5756=EDGE_CURVE('',#4506,#4507,#3721,.T.);
#5757=EDGE_CURVE('',#4507,#4496,#3435,.T.);
#5758=EDGE_CURVE('',#4495,#4506,#3436,.T.);
#5759=EDGE_CURVE('',#4508,#4509,#3437,.F.);
#5760=EDGE_CURVE('',#4509,#4507,#822,.T.);
#5761=EDGE_CURVE('',#4506,#4508,#823,.T.);
#5762=EDGE_CURVE('',#4510,#4494,#824,.T.);
#5763=EDGE_CURVE('',#4510,#4511,#825,.T.);
#5764=EDGE_CURVE('',#4511,#4508,#826,.F.);
#5765=EDGE_CURVE('',#4499,#4512,#827,.T.);
#5766=EDGE_CURVE('',#4512,#4510,#3438,.T.);
#5767=EDGE_CURVE('',#4503,#4513,#828,.F.);
#5768=EDGE_CURVE('',#4512,#4513,#829,.T.);
#5769=EDGE_CURVE('',#4514,#4515,#830,.T.);
#5770=EDGE_CURVE('',#4515,#4516,#3722,.T.);
#5771=EDGE_CURVE('',#4516,#4517,#831,.T.);
#5772=EDGE_CURVE('',#4517,#4514,#173,.T.);
#5773=EDGE_CURVE('',#4518,#4519,#3723,.T.);
#5774=EDGE_CURVE('',#4519,#4516,#3439,.T.);
#5775=EDGE_CURVE('',#4515,#4518,#3440,.T.);
#5776=EDGE_CURVE('',#4520,#4521,#3441,.F.);
#5777=EDGE_CURVE('',#4521,#4519,#832,.T.);
#5778=EDGE_CURVE('',#4518,#4520,#833,.T.);
#5779=EDGE_CURVE('',#4522,#4514,#3724,.T.);
#5780=EDGE_CURVE('',#4517,#4523,#3725,.T.);
#5781=EDGE_CURVE('',#4523,#4522,#174,.T.);
#5782=EDGE_CURVE('',#4524,#4525,#3726,.T.);
#5783=EDGE_CURVE('',#4525,#4526,#834,.T.);
#5784=EDGE_CURVE('',#4526,#4527,#3442,.F.);
#5785=EDGE_CURVE('',#4527,#4524,#835,.T.);
#5786=EDGE_CURVE('',#4528,#4529,#3727,.T.);
#5787=EDGE_CURVE('',#4529,#4525,#3443,.T.);
#5788=EDGE_CURVE('',#4524,#4528,#3444,.T.);
#5789=EDGE_CURVE('',#4523,#4529,#836,.T.);
#5790=EDGE_CURVE('',#4528,#4522,#837,.T.);
#5791=EDGE_CURVE('',#4530,#4514,#838,.T.);
#5792=EDGE_CURVE('',#4530,#4531,#839,.T.);
#5793=EDGE_CURVE('',#4531,#4520,#840,.F.);
#5794=EDGE_CURVE('',#4522,#4532,#841,.T.);
#5795=EDGE_CURVE('',#4532,#4530,#3445,.T.);
#5796=EDGE_CURVE('',#4527,#4533,#842,.F.);
#5797=EDGE_CURVE('',#4532,#4533,#843,.T.);
#5798=EDGE_CURVE('',#4534,#4535,#844,.T.);
#5799=EDGE_CURVE('',#4535,#4536,#3728,.T.);
#5800=EDGE_CURVE('',#4536,#4537,#845,.T.);
#5801=EDGE_CURVE('',#4537,#4534,#175,.T.);
#5802=EDGE_CURVE('',#4538,#4539,#3729,.T.);
#5803=EDGE_CURVE('',#4539,#4536,#3446,.T.);
#5804=EDGE_CURVE('',#4535,#4538,#3447,.T.);
#5805=EDGE_CURVE('',#4540,#4534,#3448,.T.);
#5806=EDGE_CURVE('',#4537,#4541,#3449,.T.);
#5807=EDGE_CURVE('',#4541,#4540,#176,.T.);
#5808=EDGE_CURVE('',#4541,#4542,#846,.T.);
#5809=EDGE_CURVE('',#4542,#4543,#3730,.T.);
#5810=EDGE_CURVE('',#4543,#4540,#847,.T.);
#5811=EDGE_CURVE('',#4544,#4545,#3731,.T.);
#5812=EDGE_CURVE('',#4545,#4543,#3450,.T.);
#5813=EDGE_CURVE('',#4542,#4544,#3451,.T.);
#5814=EDGE_CURVE('',#4538,#4546,#3452,.F.);
#5815=EDGE_CURVE('',#4546,#4547,#3732,.T.);
#5816=EDGE_CURVE('',#4547,#4539,#3453,.T.);
#5817=EDGE_CURVE('',#4546,#4548,#3454,.F.);
#5818=EDGE_CURVE('',#4548,#4547,#848,.T.);
#5819=EDGE_CURVE('',#4549,#4545,#3455,.F.);
#5820=EDGE_CURVE('',#4544,#4550,#3456,.T.);
#5821=EDGE_CURVE('',#4550,#4549,#3733,.T.);
#5822=EDGE_CURVE('',#4551,#4549,#3457,.F.);
#5823=EDGE_CURVE('',#4550,#4551,#849,.T.);
#5824=EDGE_CURVE('',#4547,#4552,#850,.T.);
#5825=EDGE_CURVE('',#4553,#4552,#3458,.T.);
#5826=EDGE_CURVE('',#4554,#4553,#3459,.T.);
#5827=EDGE_CURVE('',#4554,#4536,#851,.T.);
#5828=EDGE_CURVE('',#4551,#4548,#852,.T.);
#5829=EDGE_CURVE('',#4555,#4550,#853,.T.);
#5830=EDGE_CURVE('',#4556,#4555,#3460,.T.);
#5831=EDGE_CURVE('',#4557,#4556,#854,.T.);
#5832=EDGE_CURVE('',#4558,#4557,#855,.T.);
#5833=EDGE_CURVE('',#4559,#4558,#856,.T.);
#5834=EDGE_CURVE('',#4560,#4559,#3461,.T.);
#5835=EDGE_CURVE('',#4561,#4560,#857,.T.);
#5836=EDGE_CURVE('',#4562,#4561,#858,.T.);
#5837=EDGE_CURVE('',#4563,#4562,#859,.T.);
#5838=EDGE_CURVE('',#4552,#4563,#860,.T.);
#5839=EDGE_CURVE('',#4531,#4534,#861,.T.);
#5840=EDGE_CURVE('',#4530,#4538,#862,.F.);
#5841=EDGE_CURVE('',#4540,#4533,#863,.T.);
#5842=EDGE_CURVE('',#4533,#4531,#3462,.T.);
#5843=EDGE_CURVE('',#4564,#4565,#864,.T.);
#5844=EDGE_CURVE('',#4565,#4566,#3734,.T.);
#5845=EDGE_CURVE('',#4566,#4567,#865,.T.);
#5846=EDGE_CURVE('',#4567,#4564,#177,.T.);
#5847=EDGE_CURVE('',#4568,#4569,#3735,.T.);
#5848=EDGE_CURVE('',#4569,#4566,#3463,.T.);
#5849=EDGE_CURVE('',#4565,#4568,#3464,.T.);
#5850=EDGE_CURVE('',#4570,#4564,#3465,.T.);
#5851=EDGE_CURVE('',#4567,#4571,#3466,.T.);
#5852=EDGE_CURVE('',#4571,#4570,#178,.T.);
#5853=EDGE_CURVE('',#4571,#4554,#866,.T.);
#5854=EDGE_CURVE('',#4554,#4572,#3736,.T.);
#5855=EDGE_CURVE('',#4572,#4570,#867,.T.);
#5856=EDGE_CURVE('',#4553,#4573,#3737,.T.);
#5857=EDGE_CURVE('',#4573,#4572,#3467,.T.);
#5858=EDGE_CURVE('',#4568,#4574,#3468,.F.);
#5859=EDGE_CURVE('',#4574,#4561,#3738,.T.);
#5860=EDGE_CURVE('',#4561,#4569,#3469,.T.);
#5861=EDGE_CURVE('',#4574,#4562,#3470,.F.);
#5862=EDGE_CURVE('',#4575,#4573,#3471,.F.);
#5863=EDGE_CURVE('',#4552,#4575,#3739,.T.);
#5864=EDGE_CURVE('',#4563,#4575,#3472,.F.);
#5865=EDGE_CURVE('',#4560,#4576,#3740,.T.);
#5866=EDGE_CURVE('',#4576,#4566,#868,.T.);
#5867=EDGE_CURVE('',#4511,#4564,#869,.T.);
#5868=EDGE_CURVE('',#4510,#4568,#870,.F.);
#5869=EDGE_CURVE('',#4570,#4513,#871,.T.);
#5870=EDGE_CURVE('',#4513,#4511,#3473,.T.);
#5871=EDGE_CURVE('',#4577,#4578,#3741,.T.);
#5872=EDGE_CURVE('',#4579,#4577,#3474,.F.);
#5873=EDGE_CURVE('',#4580,#4579,#3742,.T.);
#5874=EDGE_CURVE('',#4580,#4578,#3475,.T.);
#5875=EDGE_CURVE('',#4581,#4473,#3743,.T.);
#5876=EDGE_CURVE('',#4582,#4581,#179,.F.);
#5877=EDGE_CURVE('',#4476,#4582,#3744,.T.);
#5878=EDGE_CURVE('',#4583,#4584,#3745,.F.);
#5879=EDGE_CURVE('',#4558,#4583,#3746,.F.);
#5880=EDGE_CURVE('',#4584,#4558,#3747,.F.);
#5881=EDGE_CURVE('',#4585,#4559,#180,.T.);
#5882=EDGE_CURVE('',#4583,#4582,#872,.T.);
#5883=EDGE_CURVE('',#4581,#4586,#873,.T.);
#5884=EDGE_CURVE('',#4586,#4587,#181,.T.);
#5885=EDGE_CURVE('',#4587,#4585,#874,.T.);
#5886=EDGE_CURVE('',#4588,#4469,#3748,.T.);
#5887=EDGE_CURVE('',#4589,#4588,#182,.F.);
#5888=EDGE_CURVE('',#4472,#4589,#3749,.T.);
#5889=EDGE_CURVE('',#4589,#4581,#875,.T.);
#5890=EDGE_CURVE('',#4590,#4303,#3476,.T.);
#5891=EDGE_CURVE('',#4590,#4591,#876,.T.);
#5892=EDGE_CURVE('',#4591,#4468,#3750,.T.);
#5893=EDGE_CURVE('',#4468,#4304,#877,.T.);
#5894=EDGE_CURVE('',#4591,#4588,#3477,.T.);
#5895=EDGE_CURVE('',#4592,#4593,#3751,.T.);
#5896=EDGE_CURVE('',#4594,#4592,#3478,.F.);
#5897=EDGE_CURVE('',#4595,#4594,#3752,.T.);
#5898=EDGE_CURVE('',#4595,#4593,#3479,.T.);
#5899=EDGE_CURVE('',#4557,#4596,#3753,.F.);
#5900=EDGE_CURVE('',#4597,#4557,#3754,.F.);
#5901=EDGE_CURVE('',#4596,#4597,#3755,.F.);
#5902=EDGE_CURVE('',#4598,#4599,#183,.T.);
#5903=EDGE_CURVE('',#4599,#4589,#878,.T.);
#5904=EDGE_CURVE('',#4588,#4597,#879,.T.);
#5905=EDGE_CURVE('',#4556,#4600,#184,.T.);
#5906=EDGE_CURVE('',#4600,#4598,#880,.T.);
#5907=EDGE_CURVE('',#4592,#4596,#881,.T.);
#5908=EDGE_CURVE('',#4597,#4594,#882,.T.);
#5909=EDGE_CURVE('',#4596,#4584,#883,.T.);
#5910=EDGE_CURVE('',#4601,#4602,#3756,.T.);
#5911=EDGE_CURVE('',#4602,#4595,#884,.T.);
#5912=EDGE_CURVE('',#4594,#4601,#885,.T.);
#5913=EDGE_CURVE('',#4486,#4602,#3480,.T.);
#5914=EDGE_CURVE('',#4601,#4487,#3481,.T.);
#5915=EDGE_CURVE('',#4529,#4592,#886,.T.);
#5916=EDGE_CURVE('',#4593,#4525,#887,.T.);
#5917=EDGE_CURVE('',#4577,#4583,#888,.T.);
#5918=EDGE_CURVE('',#4584,#4579,#889,.T.);
#5919=EDGE_CURVE('',#4603,#4477,#3757,.T.);
#5920=EDGE_CURVE('',#4582,#4603,#3482,.T.);
#5921=EDGE_CURVE('',#4603,#4604,#890,.T.);
#5922=EDGE_CURVE('',#4480,#4604,#3483,.T.);
#5923=EDGE_CURVE('',#4507,#4580,#891,.T.);
#5924=EDGE_CURVE('',#4579,#4496,#892,.T.);
#5925=EDGE_CURVE('',#4605,#4606,#3758,.T.);
#5926=EDGE_CURVE('',#4606,#4577,#893,.T.);
#5927=EDGE_CURVE('',#4578,#4605,#894,.T.);
#5928=EDGE_CURVE('',#4492,#4606,#3484,.T.);
#5929=EDGE_CURVE('',#4605,#4491,#3485,.T.);
#5930=EDGE_CURVE('',#3921,#4598,#3759,.T.);
#5931=EDGE_CURVE('',#4607,#3920,#3760,.T.);
#5932=EDGE_CURVE('',#4607,#4599,#3486,.T.);
#5933=EDGE_CURVE('',#4600,#4493,#3761,.T.);
#5934=EDGE_CURVE('',#4608,#4607,#895,.T.);
#5935=EDGE_CURVE('',#4586,#4608,#3487,.T.);
#5936=EDGE_CURVE('',#4609,#4555,#3762,.T.);
#5937=EDGE_CURVE('',#4493,#4609,#3488,.F.);
#5938=EDGE_CURVE('',#4302,#4610,#3763,.T.);
#5939=EDGE_CURVE('',#4610,#4590,#896,.T.);
#5940=EDGE_CURVE('',#4604,#4611,#897,.T.);
#5941=EDGE_CURVE('',#4481,#4611,#3764,.T.);
#5942=EDGE_CURVE('',#4612,#4606,#898,.T.);
#5943=EDGE_CURVE('',#4613,#4612,#3489,.T.);
#5944=EDGE_CURVE('',#4611,#4613,#899,.T.);
#5945=EDGE_CURVE('',#4484,#4612,#3765,.T.);
#5946=EDGE_CURVE('',#4505,#4516,#900,.T.);
#5947=EDGE_CURVE('',#4519,#4501,#901,.T.);
#5948=EDGE_CURVE('',#4573,#4512,#902,.F.);
#5949=EDGE_CURVE('',#4482,#4613,#3766,.T.);
#5950=EDGE_CURVE('',#4601,#4614,#903,.T.);
#5951=EDGE_CURVE('',#4614,#4488,#3767,.T.);
#5952=EDGE_CURVE('',#4615,#4616,#3768,.T.);
#5953=EDGE_CURVE('',#4616,#4488,#185,.T.);
#5954=EDGE_CURVE('',#4614,#4615,#3490,.T.);
#5955=EDGE_CURVE('',#4616,#4302,#904,.T.);
#5956=EDGE_CURVE('',#4615,#4610,#905,.T.);
#5957=EDGE_CURVE('',#4617,#4585,#3769,.T.);
#5958=EDGE_CURVE('',#4576,#4617,#3491,.F.);
#5959=EDGE_CURVE('',#4618,#4619,#3492,.F.);
#5960=EDGE_CURVE('',#4620,#4618,#3770,.T.);
#5961=EDGE_CURVE('',#4620,#4621,#3493,.T.);
#5962=EDGE_CURVE('',#4619,#4621,#3771,.T.);
#5963=EDGE_CURVE('',#3922,#4608,#3772,.T.);
#5964=EDGE_CURVE('',#4587,#3923,#3773,.T.);
#5965=EDGE_CURVE('',#4622,#3919,#3494,.T.);
#5966=EDGE_CURVE('',#4623,#3918,#3495,.F.);
#5967=EDGE_CURVE('',#4622,#4623,#3774,.T.);
#5968=EDGE_CURVE('',#4609,#4623,#906,.T.);
#5969=EDGE_CURVE('',#4623,#4619,#907,.T.);
#5970=EDGE_CURVE('',#4621,#4622,#908,.T.);
#5971=EDGE_CURVE('',#3910,#4620,#909,.T.);
#5972=EDGE_CURVE('',#4618,#3911,#910,.T.);
#5973=EDGE_CURVE('',#3923,#4617,#911,.T.);
#5974=EDGE_CURVE('',#4542,#4609,#912,.T.);
#5975=EDGE_CURVE('',#4617,#4618,#913,.T.);
#5976=EDGE_CURVE('',#4619,#4576,#914,.T.);
#5977=EDGE_CURVE('',#4545,#4532,#915,.F.);
#5978=EDGE_CURVE('',#4521,#4526,#916,.T.);
#5979=EDGE_CURVE('',#4509,#4502,#917,.T.);
#5980=EDGE_CURVE('',#4491,#4486,#918,.T.);
#5981=EDGE_CURVE('',#4305,#4467,#919,.T.);
#5982=EDGE_CURVE('',#4300,#4616,#920,.T.);
#5983=EDGE_CURVE('',#4300,#4489,#3775,.T.);
#5984=EDGE_CURVE('',#4624,#4625,#921,.T.);
#5985=EDGE_CURVE('',#4624,#4626,#3776,.T.);
#5986=EDGE_CURVE('',#4626,#4627,#922,.T.);
#5987=EDGE_CURVE('',#4625,#4627,#3777,.T.);
#5988=EDGE_CURVE('',#4628,#4629,#923,.T.);
#5989=EDGE_CURVE('',#4628,#4624,#924,.T.);
#5990=EDGE_CURVE('',#4629,#4625,#925,.T.);
#5991=EDGE_CURVE('',#4630,#4631,#926,.T.);
#5992=EDGE_CURVE('',#4630,#4628,#3778,.T.);
#5993=EDGE_CURVE('',#4631,#4629,#3779,.T.);
#5994=EDGE_CURVE('',#4632,#4632,#3780,.T.);
#5995=EDGE_CURVE('',#4632,#4633,#927,.T.);
#5996=EDGE_CURVE('',#4634,#4633,#3781,.T.);
#5997=EDGE_CURVE('',#4633,#4634,#3782,.T.);
#5998=EDGE_CURVE('',#4635,#4636,#186,.T.);
#5999=EDGE_CURVE('',#4636,#4637,#187,.T.);
#6000=EDGE_CURVE('',#4637,#4116,#188,.T.);
#6001=EDGE_CURVE('',#4117,#4635,#3783,.T.);
#6002=EDGE_CURVE('',#4638,#4639,#189,.T.);
#6003=EDGE_CURVE('',#4637,#4639,#190,.T.);
#6004=EDGE_CURVE('',#4636,#4640,#191,.T.);
#6005=EDGE_CURVE('',#4640,#4641,#192,.T.);
#6006=EDGE_CURVE('',#4641,#4638,#193,.T.);
#6007=EDGE_CURVE('',#4639,#4635,#194,.T.);
#6008=EDGE_CURVE('',#4638,#4642,#195,.T.);
#6009=EDGE_CURVE('',#4642,#4640,#196,.T.);
#6010=EDGE_CURVE('',#4643,#4644,#928,.T.);
#6011=EDGE_CURVE('',#4644,#4645,#3784,.T.);
#6012=EDGE_CURVE('',#4645,#4646,#929,.T.);
#6013=EDGE_CURVE('',#4643,#4646,#3785,.T.);
#6014=EDGE_CURVE('',#4307,#4647,#930,.T.);
#6015=EDGE_CURVE('',#4129,#4647,#3786,.T.);
#6016=EDGE_CURVE('',#4648,#4649,#931,.T.);
#6017=EDGE_CURVE('',#4650,#4649,#932,.T.);
#6018=EDGE_CURVE('',#4650,#4651,#933,.T.);
#6019=EDGE_CURVE('',#4648,#4651,#934,.T.);
#6020=EDGE_CURVE('',#4649,#4652,#3787,.T.);
#6021=EDGE_CURVE('',#4653,#4648,#3788,.T.);
#6022=EDGE_CURVE('',#4652,#4653,#935,.T.);
#6023=EDGE_CURVE('',#4654,#4655,#197,.T.);
#6024=EDGE_CURVE('',#4655,#4656,#198,.T.);
#6025=EDGE_CURVE('',#4656,#4657,#199,.T.);
#6026=EDGE_CURVE('',#4657,#4658,#200,.T.);
#6027=EDGE_CURVE('',#4659,#4658,#201,.T.);
#6028=EDGE_CURVE('',#4654,#4659,#202,.T.);
#6029=EDGE_CURVE('',#4660,#4661,#3789,.T.);
#6030=EDGE_CURVE('',#4660,#4662,#3790,.T.);
#6031=EDGE_CURVE('',#4662,#4663,#3791,.T.);
#6032=EDGE_CURVE('',#4661,#4663,#3792,.T.);
#6033=EDGE_CURVE('',#4664,#4665,#3793,.T.);
#6034=EDGE_CURVE('',#4664,#4660,#936,.T.);
#6035=EDGE_CURVE('',#4665,#4661,#937,.T.);
#6036=EDGE_CURVE('',#4666,#4667,#3794,.T.);
#6037=EDGE_CURVE('',#4666,#4664,#3795,.T.);
#6038=EDGE_CURVE('',#4667,#4665,#3796,.T.);
#6039=EDGE_CURVE('',#4154,#4668,#3797,.T.);
#6040=EDGE_CURVE('',#4154,#4669,#938,.T.);
#6041=EDGE_CURVE('',#4669,#4666,#939,.T.);
#6042=EDGE_CURVE('',#4670,#4667,#940,.T.);
#6043=EDGE_CURVE('',#4668,#4670,#941,.T.);
#6044=EDGE_CURVE('',#4155,#4671,#3798,.T.);
#6045=EDGE_CURVE('',#4671,#4668,#942,.T.);
#6046=EDGE_CURVE('',#4652,#4672,#943,.T.);
#6047=EDGE_CURVE('',#4673,#4653,#944,.T.);
#6048=EDGE_CURVE('',#4673,#4672,#945,.T.);
#6049=EDGE_CURVE('',#4674,#4654,#203,.T.);
#6050=EDGE_CURVE('',#4658,#4674,#204,.T.);
#6051=EDGE_CURVE('',#4657,#4675,#205,.T.);
#6052=EDGE_CURVE('',#4675,#4655,#206,.T.);
#6053=EDGE_CURVE('',#4676,#4676,#3799,.T.);
#6054=EDGE_CURVE('',#4676,#4677,#946,.T.);
#6055=EDGE_CURVE('',#4678,#4677,#3800,.T.);
#6056=EDGE_CURVE('',#4677,#4678,#3801,.T.);
#6057=EDGE_CURVE('',#4679,#4679,#3802,.T.);
#6058=EDGE_CURVE('',#4679,#4676,#3803,.T.);
#6059=EDGE_CURVE('',#4680,#4681,#947,.T.);
#6060=EDGE_CURVE('',#4682,#4680,#3804,.T.);
#6061=EDGE_CURVE('',#4683,#4682,#948,.T.);
#6062=EDGE_CURVE('',#4644,#4683,#3805,.T.);
#6063=EDGE_CURVE('',#4684,#4643,#3806,.T.);
#6064=EDGE_CURVE('',#4685,#4684,#949,.T.);
#6065=EDGE_CURVE('',#4681,#4685,#3807,.T.);
#6066=EDGE_CURVE('',#4686,#4686,#3808,.T.);
#6067=EDGE_CURVE('',#4686,#4632,#3809,.T.);
#6068=EDGE_CURVE('',#4135,#4687,#950,.T.);
#6069=EDGE_CURVE('',#4478,#4687,#3810,.T.);
#6070=EDGE_CURVE('',#4142,#4145,#951,.T.);
#6071=EDGE_CURVE('',#4299,#4688,#3811,.T.);
#6072=EDGE_CURVE('',#4688,#4489,#3812,.T.);
#6073=EDGE_CURVE('',#4689,#4690,#952,.T.);
#6074=EDGE_CURVE('',#4672,#4689,#3813,.T.);
#6075=EDGE_CURVE('',#4690,#4673,#3814,.T.);
#6076=EDGE_CURVE('',#4691,#4692,#953,.T.);
#6077=EDGE_CURVE('',#4689,#4692,#954,.T.);
#6078=EDGE_CURVE('',#4691,#4690,#955,.T.);
#6079=EDGE_CURVE('',#4692,#4645,#3815,.T.);
#6080=EDGE_CURVE('',#4693,#4691,#3816,.T.);
#6081=EDGE_CURVE('',#4645,#4693,#956,.T.);
#6082=EDGE_CURVE('',#4694,#4693,#957,.T.);
#6083=EDGE_CURVE('',#4694,#4646,#958,.T.);
#6084=EDGE_CURVE('',#4112,#4687,#3817,.T.);
#6085=EDGE_CURVE('',#4695,#4113,#3818,.T.);
#6086=EDGE_CURVE('',#4687,#4695,#959,.T.);
#6087=EDGE_CURVE('',#4696,#4662,#960,.T.);
#6088=EDGE_CURVE('',#4697,#4696,#3819,.T.);
#6089=EDGE_CURVE('',#4698,#4697,#961,.T.);
#6090=EDGE_CURVE('',#4699,#4698,#3820,.T.);
#6091=EDGE_CURVE('',#4700,#4699,#962,.T.);
#6092=EDGE_CURVE('',#4701,#4700,#3821,.T.);
#6093=EDGE_CURVE('',#4663,#4701,#963,.T.);
#6094=EDGE_CURVE('',#4315,#4702,#3822,.T.);
#6095=EDGE_CURVE('',#4702,#4703,#964,.T.);
#6096=EDGE_CURVE('',#4703,#4630,#3823,.T.);
#6097=EDGE_CURVE('',#4631,#4704,#3824,.T.);
#6098=EDGE_CURVE('',#4704,#4705,#965,.T.);
#6099=EDGE_CURVE('',#4705,#4314,#3825,.T.);
#6100=EDGE_CURVE('',#4638,#4706,#966,.T.);
#6101=EDGE_CURVE('',#4707,#4706,#207,.F.);
#6102=EDGE_CURVE('',#4640,#4707,#967,.T.);
#6103=EDGE_CURVE('',#4708,#4708,#3826,.T.);
#6104=EDGE_CURVE('',#4708,#4634,#3827,.T.);
#6105=EDGE_CURVE('',#4709,#4709,#3828,.T.);
#6106=EDGE_CURVE('',#4709,#4710,#968,.T.);
#6107=EDGE_CURVE('',#4710,#4710,#3829,.T.);
#6108=EDGE_CURVE('',#4706,#4707,#208,.T.);
#6109=EDGE_CURVE('',#4158,#4711,#969,.T.);
#6110=EDGE_CURVE('',#4711,#4669,#970,.T.);
#6111=EDGE_CURVE('',#4711,#4712,#971,.T.);
#6112=EDGE_CURVE('',#4712,#4666,#972,.T.);
#6113=EDGE_CURVE('',#4712,#4713,#3830,.T.);
#6114=EDGE_CURVE('',#4713,#4664,#973,.T.);
#6115=EDGE_CURVE('',#4713,#4714,#974,.T.);
#6116=EDGE_CURVE('',#4714,#4660,#975,.T.);
#6117=EDGE_CURVE('',#4714,#4696,#3831,.T.);
#6118=EDGE_CURVE('',#4310,#4673,#976,.T.);
#6119=EDGE_CURVE('',#4311,#4653,#977,.T.);
#6120=EDGE_CURVE('',#4715,#4306,#978,.T.);
#6121=EDGE_CURVE('',#4647,#4715,#979,.T.);
#6122=EDGE_CURVE('',#4715,#4467,#3832,.T.);
#6123=EDGE_CURVE('',#4672,#4680,#3833,.T.);
#6124=EDGE_CURVE('',#4681,#4652,#3834,.T.);
#6125=EDGE_CURVE('',#4626,#4694,#980,.T.);
#6126=EDGE_CURVE('',#4627,#4693,#981,.T.);
#6127=EDGE_CURVE('',#4716,#4717,#982,.T.);
#6128=EDGE_CURVE('',#4716,#4700,#3835,.T.);
#6129=EDGE_CURVE('',#4717,#4699,#3836,.T.);
#6130=EDGE_CURVE('',#4718,#4719,#983,.T.);
#6131=EDGE_CURVE('',#4718,#4716,#984,.T.);
#6132=EDGE_CURVE('',#4719,#4717,#985,.T.);
#6133=EDGE_CURVE('',#4720,#4721,#986,.T.);
#6134=EDGE_CURVE('',#4720,#4718,#3837,.T.);
#6135=EDGE_CURVE('',#4721,#4719,#3838,.T.);
#6136=EDGE_CURVE('',#4722,#4723,#987,.T.);
#6137=EDGE_CURVE('',#4722,#4720,#988,.T.);
#6138=EDGE_CURVE('',#4723,#4721,#989,.T.);
#6139=EDGE_CURVE('',#4490,#4722,#990,.T.);
#6140=EDGE_CURVE('',#4485,#4723,#991,.T.);
#6141=EDGE_CURVE('',#4724,#4725,#209,.T.);
#6142=EDGE_CURVE('',#4655,#4724,#992,.T.);
#6143=EDGE_CURVE('',#4657,#4725,#993,.T.);
#6144=EDGE_CURVE('',#4725,#4724,#210,.T.);
#6145=EDGE_CURVE('',#4726,#4726,#3839,.T.);
#6146=EDGE_CURVE('',#4727,#4727,#3840,.T.);
#6147=EDGE_CURVE('',#4727,#4726,#994,.T.);
#6148=EDGE_CURVE('',#4728,#4728,#3841,.T.);
#6149=EDGE_CURVE('',#4728,#4678,#3842,.T.);
#6150=EDGE_CURVE('',#4729,#4150,#3843,.T.);
#6151=EDGE_CURVE('',#4729,#4730,#995,.T.);
#6152=EDGE_CURVE('',#4730,#4158,#3844,.T.);
#6153=EDGE_CURVE('',#4145,#4729,#3845,.T.);
#6154=EDGE_CURVE('',#4731,#4690,#996,.T.);
#6155=EDGE_CURVE('',#4731,#4310,#3846,.T.);
#6156=EDGE_CURVE('',#4732,#4731,#3847,.T.);
#6157=EDGE_CURVE('',#4732,#4308,#3848,.T.);
#6158=EDGE_CURVE('',#4733,#4732,#997,.T.);
#6159=EDGE_CURVE('',#4733,#4312,#3849,.T.);
#6160=EDGE_CURVE('',#4705,#4733,#3850,.T.);
#6161=EDGE_CURVE('',#4734,#4697,#3851,.T.);
#6162=EDGE_CURVE('',#4734,#4714,#3852,.T.);
#6163=EDGE_CURVE('',#4735,#4734,#998,.T.);
#6164=EDGE_CURVE('',#4735,#4713,#3853,.T.);
#6165=EDGE_CURVE('',#4736,#4735,#3854,.T.);
#6166=EDGE_CURVE('',#4736,#4712,#3855,.T.);
#6167=EDGE_CURVE('',#4730,#4737,#999,.T.);
#6168=EDGE_CURVE('',#4737,#4736,#1000,.T.);
#6169=EDGE_CURVE('',#4738,#4729,#1001,.T.);
#6170=EDGE_CURVE('',#4738,#4739,#1002,.T.);
#6171=EDGE_CURVE('',#4739,#4730,#1003,.T.);
#6172=EDGE_CURVE('',#4142,#4738,#3856,.T.);
#6173=EDGE_CURVE('',#4740,#4691,#1004,.T.);
#6174=EDGE_CURVE('',#4740,#4731,#1005,.T.);
#6175=EDGE_CURVE('',#4741,#4740,#3857,.T.);
#6176=EDGE_CURVE('',#4741,#4732,#1006,.T.);
#6177=EDGE_CURVE('',#4742,#4741,#1007,.T.);
#6178=EDGE_CURVE('',#4742,#4733,#1008,.T.);
#6179=EDGE_CURVE('',#4704,#4742,#3858,.T.);
#6180=EDGE_CURVE('',#4743,#4698,#3859,.T.);
#6181=EDGE_CURVE('',#4743,#4734,#1009,.T.);
#6182=EDGE_CURVE('',#4744,#4743,#1010,.T.);
#6183=EDGE_CURVE('',#4744,#4735,#1011,.T.);
#6184=EDGE_CURVE('',#4745,#4744,#3860,.T.);
#6185=EDGE_CURVE('',#4745,#4736,#1012,.T.);
#6186=EDGE_CURVE('',#4746,#4745,#1013,.T.);
#6187=EDGE_CURVE('',#4746,#4737,#1014,.T.);
#6188=EDGE_CURVE('',#4739,#4746,#1015,.T.);
#6189=EDGE_CURVE('',#4485,#4739,#3861,.T.);
#6190=EDGE_CURVE('',#4483,#4738,#3862,.T.);
#6191=EDGE_CURVE('',#4627,#4740,#3863,.T.);
#6192=EDGE_CURVE('',#4625,#4741,#3864,.T.);
#6193=EDGE_CURVE('',#4629,#4742,#3865,.T.);
#6194=EDGE_CURVE('',#4717,#4743,#3866,.T.);
#6195=EDGE_CURVE('',#4719,#4744,#3867,.T.);
#6196=EDGE_CURVE('',#4721,#4745,#3868,.T.);
#6197=EDGE_CURVE('',#4747,#4490,#3869,.T.);
#6198=EDGE_CURVE('',#4688,#4747,#1016,.T.);
#6199=EDGE_CURVE('',#4748,#4651,#1017,.T.);
#6200=EDGE_CURVE('',#4651,#4694,#3870,.T.);
#6201=EDGE_CURVE('',#4748,#4626,#3871,.T.);
#6202=EDGE_CURVE('',#4749,#4748,#3872,.T.);
#6203=EDGE_CURVE('',#4749,#4624,#3873,.T.);
#6204=EDGE_CURVE('',#4750,#4749,#1018,.T.);
#6205=EDGE_CURVE('',#4750,#4628,#3874,.T.);
#6206=EDGE_CURVE('',#4703,#4750,#3875,.T.);
#6207=EDGE_CURVE('',#4751,#4716,#3876,.T.);
#6208=EDGE_CURVE('',#4751,#4701,#3877,.T.);
#6209=EDGE_CURVE('',#4752,#4718,#3878,.T.);
#6210=EDGE_CURVE('',#4752,#4751,#1019,.T.);
#6211=EDGE_CURVE('',#4753,#4720,#3879,.T.);
#6212=EDGE_CURVE('',#4753,#4752,#3880,.T.);
#6213=EDGE_CURVE('',#4747,#4754,#1020,.T.);
#6214=EDGE_CURVE('',#4754,#4753,#1021,.T.);
#6215=EDGE_CURVE('',#4668,#4747,#1022,.T.);
#6216=EDGE_CURVE('',#4671,#4688,#1023,.T.);
#6217=EDGE_CURVE('',#4296,#4299,#1024,.T.);
#6218=EDGE_CURVE('',#4296,#4671,#3881,.T.);
#6219=EDGE_CURVE('',#4755,#4648,#1025,.T.);
#6220=EDGE_CURVE('',#4755,#4748,#1026,.T.);
#6221=EDGE_CURVE('',#4756,#4755,#3882,.T.);
#6222=EDGE_CURVE('',#4756,#4749,#1027,.T.);
#6223=EDGE_CURVE('',#4757,#4756,#1028,.T.);
#6224=EDGE_CURVE('',#4757,#4750,#1029,.T.);
#6225=EDGE_CURVE('',#4702,#4757,#3883,.T.);
#6226=EDGE_CURVE('',#4661,#4751,#1030,.T.);
#6227=EDGE_CURVE('',#4665,#4752,#1031,.T.);
#6228=EDGE_CURVE('',#4667,#4753,#1032,.T.);
#6229=EDGE_CURVE('',#4670,#4754,#1033,.T.);
#6230=EDGE_CURVE('',#4311,#4755,#3884,.T.);
#6231=EDGE_CURVE('',#4309,#4756,#3885,.T.);
#6232=EDGE_CURVE('',#4313,#4757,#3886,.T.);
#6233=EDGE_CURVE('',#4646,#4650,#3887,.T.);
#6234=EDGE_CURVE('',#4115,#4674,#3888,.T.);
#6235=EDGE_CURVE('',#4659,#4114,#211,.T.);
#6236=EDGE_CURVE('',#4715,#4109,#3889,.T.);
#6237=EDGE_CURVE('',#4695,#4134,#1034,.T.);
#6238=EDGE_CURVE('',#4695,#4118,#3890,.T.);
#6239=EDGE_CURVE('',#4647,#4108,#3891,.T.);
#6240=EDGE_CURVE('',#4685,#4649,#3892,.T.);
#6241=EDGE_CURVE('',#4684,#4650,#3893,.T.);
#6242=EDGE_CURVE('',#4683,#4692,#3894,.T.);
#6243=EDGE_CURVE('',#4682,#4689,#3895,.T.);
#6244=ORIENTED_EDGE('',*,*,#4758,.T.);
#6245=ORIENTED_EDGE('',*,*,#4759,.T.);
#6246=ORIENTED_EDGE('',*,*,#4760,.T.);
#6247=ORIENTED_EDGE('',*,*,#4761,.T.);
#6248=ORIENTED_EDGE('',*,*,#4762,.T.);
#6249=ORIENTED_EDGE('',*,*,#4763,.T.);
#6250=ORIENTED_EDGE('',*,*,#4760,.F.);
#6251=ORIENTED_EDGE('',*,*,#4764,.T.);
#6252=ORIENTED_EDGE('',*,*,#4765,.T.);
#6253=ORIENTED_EDGE('',*,*,#4766,.T.);
#6254=ORIENTED_EDGE('',*,*,#4762,.F.);
#6255=ORIENTED_EDGE('',*,*,#4767,.T.);
#6256=ORIENTED_EDGE('',*,*,#4765,.F.);
#6257=ORIENTED_EDGE('',*,*,#4768,.T.);
#6258=ORIENTED_EDGE('',*,*,#4769,.T.);
#6259=ORIENTED_EDGE('',*,*,#4770,.T.);
#6260=ORIENTED_EDGE('',*,*,#4767,.F.);
#6261=ORIENTED_EDGE('',*,*,#4771,.T.);
#6262=ORIENTED_EDGE('',*,*,#4772,.T.);
#6263=ORIENTED_EDGE('',*,*,#4773,.F.);
#6264=ORIENTED_EDGE('',*,*,#4764,.F.);
#6265=ORIENTED_EDGE('',*,*,#4774,.F.);
#6266=ORIENTED_EDGE('',*,*,#4775,.F.);
#6267=ORIENTED_EDGE('',*,*,#4771,.F.);
#6268=ORIENTED_EDGE('',*,*,#4759,.F.);
#6269=ORIENTED_EDGE('',*,*,#4776,.T.);
#6270=ORIENTED_EDGE('',*,*,#4777,.T.);
#6271=ORIENTED_EDGE('',*,*,#4774,.T.);
#6272=ORIENTED_EDGE('',*,*,#4778,.T.);
#6273=ORIENTED_EDGE('',*,*,#4779,.T.);
#6274=ORIENTED_EDGE('',*,*,#4780,.T.);
#6275=ORIENTED_EDGE('',*,*,#4781,.T.);
#6276=ORIENTED_EDGE('',*,*,#4782,.T.);
#6277=ORIENTED_EDGE('',*,*,#4783,.T.);
#6278=ORIENTED_EDGE('',*,*,#4780,.F.);
#6279=ORIENTED_EDGE('',*,*,#4784,.T.);
#6280=ORIENTED_EDGE('',*,*,#4785,.T.);
#6281=ORIENTED_EDGE('',*,*,#4786,.T.);
#6282=ORIENTED_EDGE('',*,*,#4782,.F.);
#6283=ORIENTED_EDGE('',*,*,#4787,.T.);
#6284=ORIENTED_EDGE('',*,*,#4785,.F.);
#6285=ORIENTED_EDGE('',*,*,#4788,.T.);
#6286=ORIENTED_EDGE('',*,*,#4789,.T.);
#6287=ORIENTED_EDGE('',*,*,#4790,.T.);
#6288=ORIENTED_EDGE('',*,*,#4787,.F.);
#6289=ORIENTED_EDGE('',*,*,#4791,.T.);
#6290=ORIENTED_EDGE('',*,*,#4792,.T.);
#6291=ORIENTED_EDGE('',*,*,#4793,.T.);
#6292=ORIENTED_EDGE('',*,*,#4784,.F.);
#6293=ORIENTED_EDGE('',*,*,#4794,.F.);
#6294=ORIENTED_EDGE('',*,*,#4795,.F.);
#6295=ORIENTED_EDGE('',*,*,#4791,.F.);
#6296=ORIENTED_EDGE('',*,*,#4779,.F.);
#6297=ORIENTED_EDGE('',*,*,#4796,.T.);
#6298=ORIENTED_EDGE('',*,*,#4797,.T.);
#6299=ORIENTED_EDGE('',*,*,#4794,.T.);
#6300=ORIENTED_EDGE('',*,*,#4798,.T.);
#6301=ORIENTED_EDGE('',*,*,#4799,.T.);
#6302=ORIENTED_EDGE('',*,*,#4800,.T.);
#6303=ORIENTED_EDGE('',*,*,#4801,.T.);
#6304=ORIENTED_EDGE('',*,*,#4802,.T.);
#6305=ORIENTED_EDGE('',*,*,#4803,.T.);
#6306=ORIENTED_EDGE('',*,*,#4800,.F.);
#6307=ORIENTED_EDGE('',*,*,#4804,.T.);
#6308=ORIENTED_EDGE('',*,*,#4805,.T.);
#6309=ORIENTED_EDGE('',*,*,#4806,.T.);
#6310=ORIENTED_EDGE('',*,*,#4802,.F.);
#6311=ORIENTED_EDGE('',*,*,#4807,.T.);
#6312=ORIENTED_EDGE('',*,*,#4805,.F.);
#6313=ORIENTED_EDGE('',*,*,#4808,.T.);
#6314=ORIENTED_EDGE('',*,*,#4809,.T.);
#6315=ORIENTED_EDGE('',*,*,#4810,.T.);
#6316=ORIENTED_EDGE('',*,*,#4807,.F.);
#6317=ORIENTED_EDGE('',*,*,#4811,.T.);
#6318=ORIENTED_EDGE('',*,*,#4812,.T.);
#6319=ORIENTED_EDGE('',*,*,#4813,.T.);
#6320=ORIENTED_EDGE('',*,*,#4804,.F.);
#6321=ORIENTED_EDGE('',*,*,#4814,.F.);
#6322=ORIENTED_EDGE('',*,*,#4815,.F.);
#6323=ORIENTED_EDGE('',*,*,#4811,.F.);
#6324=ORIENTED_EDGE('',*,*,#4799,.F.);
#6325=ORIENTED_EDGE('',*,*,#4816,.T.);
#6326=ORIENTED_EDGE('',*,*,#4817,.T.);
#6327=ORIENTED_EDGE('',*,*,#4814,.T.);
#6328=ORIENTED_EDGE('',*,*,#4818,.T.);
#6329=ORIENTED_EDGE('',*,*,#4819,.T.);
#6330=ORIENTED_EDGE('',*,*,#4820,.T.);
#6331=ORIENTED_EDGE('',*,*,#4821,.T.);
#6332=ORIENTED_EDGE('',*,*,#4822,.T.);
#6333=ORIENTED_EDGE('',*,*,#4823,.T.);
#6334=ORIENTED_EDGE('',*,*,#4820,.F.);
#6335=ORIENTED_EDGE('',*,*,#4824,.T.);
#6336=ORIENTED_EDGE('',*,*,#4825,.T.);
#6337=ORIENTED_EDGE('',*,*,#4826,.T.);
#6338=ORIENTED_EDGE('',*,*,#4822,.F.);
#6339=ORIENTED_EDGE('',*,*,#4827,.T.);
#6340=ORIENTED_EDGE('',*,*,#4825,.F.);
#6341=ORIENTED_EDGE('',*,*,#4828,.T.);
#6342=ORIENTED_EDGE('',*,*,#4829,.T.);
#6343=ORIENTED_EDGE('',*,*,#4830,.T.);
#6344=ORIENTED_EDGE('',*,*,#4827,.F.);
#6345=ORIENTED_EDGE('',*,*,#4831,.T.);
#6346=ORIENTED_EDGE('',*,*,#4832,.T.);
#6347=ORIENTED_EDGE('',*,*,#4833,.F.);
#6348=ORIENTED_EDGE('',*,*,#4824,.F.);
#6349=ORIENTED_EDGE('',*,*,#4834,.F.);
#6350=ORIENTED_EDGE('',*,*,#4835,.F.);
#6351=ORIENTED_EDGE('',*,*,#4831,.F.);
#6352=ORIENTED_EDGE('',*,*,#4819,.F.);
#6353=ORIENTED_EDGE('',*,*,#4836,.T.);
#6354=ORIENTED_EDGE('',*,*,#4837,.T.);
#6355=ORIENTED_EDGE('',*,*,#4834,.T.);
#6356=ORIENTED_EDGE('',*,*,#4808,.F.);
#6357=ORIENTED_EDGE('',*,*,#4813,.F.);
#6358=ORIENTED_EDGE('',*,*,#4838,.F.);
#6359=ORIENTED_EDGE('',*,*,#4839,.F.);
#6360=ORIENTED_EDGE('',*,*,#4840,.T.);
#6361=ORIENTED_EDGE('',*,*,#4841,.T.);
#6362=ORIENTED_EDGE('',*,*,#4842,.T.);
#6363=ORIENTED_EDGE('',*,*,#4843,.T.);
#6364=ORIENTED_EDGE('',*,*,#4844,.T.);
#6365=ORIENTED_EDGE('',*,*,#4845,.T.);
#6366=ORIENTED_EDGE('',*,*,#4846,.T.);
#6367=ORIENTED_EDGE('',*,*,#4843,.F.);
#6368=ORIENTED_EDGE('',*,*,#4847,.T.);
#6369=ORIENTED_EDGE('',*,*,#4848,.T.);
#6370=ORIENTED_EDGE('',*,*,#4849,.T.);
#6371=ORIENTED_EDGE('',*,*,#4850,.T.);
#6372=ORIENTED_EDGE('',*,*,#4851,.T.);
#6373=ORIENTED_EDGE('',*,*,#4852,.T.);
#6374=ORIENTED_EDGE('',*,*,#4847,.F.);
#6375=ORIENTED_EDGE('',*,*,#4853,.T.);
#6376=ORIENTED_EDGE('',*,*,#4854,.T.);
#6377=ORIENTED_EDGE('',*,*,#4851,.F.);
#6378=ORIENTED_EDGE('',*,*,#4855,.T.);
#6379=ORIENTED_EDGE('',*,*,#4845,.F.);
#6380=ORIENTED_EDGE('',*,*,#4856,.T.);
#6381=ORIENTED_EDGE('',*,*,#4857,.T.);
#6382=ORIENTED_EDGE('',*,*,#4841,.F.);
#6383=ORIENTED_EDGE('',*,*,#4858,.T.);
#6384=ORIENTED_EDGE('',*,*,#4859,.T.);
#6385=ORIENTED_EDGE('',*,*,#4860,.T.);
#6386=ORIENTED_EDGE('',*,*,#4856,.F.);
#6387=ORIENTED_EDGE('',*,*,#4861,.T.);
#6388=ORIENTED_EDGE('',*,*,#4861,.F.);
#6389=ORIENTED_EDGE('',*,*,#4858,.F.);
#6390=ORIENTED_EDGE('',*,*,#4840,.F.);
#6391=ORIENTED_EDGE('',*,*,#4862,.F.);
#6392=ORIENTED_EDGE('',*,*,#4863,.T.);
#6393=ORIENTED_EDGE('',*,*,#4864,.T.);
#6394=ORIENTED_EDGE('',*,*,#4846,.F.);
#6395=ORIENTED_EDGE('',*,*,#4865,.T.);
#6396=ORIENTED_EDGE('',*,*,#4866,.T.);
#6397=ORIENTED_EDGE('',*,*,#4862,.T.);
#6398=ORIENTED_EDGE('',*,*,#4855,.F.);
#6399=ORIENTED_EDGE('',*,*,#4853,.F.);
#6400=ORIENTED_EDGE('',*,*,#4850,.F.);
#6401=ORIENTED_EDGE('',*,*,#4867,.T.);
#6402=ORIENTED_EDGE('',*,*,#4868,.F.);
#6403=ORIENTED_EDGE('',*,*,#4865,.F.);
#6404=ORIENTED_EDGE('',*,*,#4869,.T.);
#6405=ORIENTED_EDGE('',*,*,#4870,.T.);
#6406=ORIENTED_EDGE('',*,*,#4871,.T.);
#6407=ORIENTED_EDGE('',*,*,#4872,.T.);
#6408=ORIENTED_EDGE('',*,*,#4873,.T.);
#6409=ORIENTED_EDGE('',*,*,#4874,.T.);
#6410=ORIENTED_EDGE('',*,*,#4870,.F.);
#6411=ORIENTED_EDGE('',*,*,#4875,.T.);
#6412=ORIENTED_EDGE('',*,*,#4876,.T.);
#6413=ORIENTED_EDGE('',*,*,#4877,.T.);
#6414=ORIENTED_EDGE('',*,*,#4873,.F.);
#6415=ORIENTED_EDGE('',*,*,#4878,.T.);
#6416=ORIENTED_EDGE('',*,*,#4879,.T.);
#6417=ORIENTED_EDGE('',*,*,#4872,.F.);
#6418=ORIENTED_EDGE('',*,*,#4880,.T.);
#6419=ORIENTED_EDGE('',*,*,#4881,.T.);
#6420=ORIENTED_EDGE('',*,*,#4882,.T.);
#6421=ORIENTED_EDGE('',*,*,#4883,.T.);
#6422=ORIENTED_EDGE('',*,*,#4884,.T.);
#6423=ORIENTED_EDGE('',*,*,#4885,.T.);
#6424=ORIENTED_EDGE('',*,*,#4886,.T.);
#6425=ORIENTED_EDGE('',*,*,#4887,.T.);
#6426=ORIENTED_EDGE('',*,*,#4882,.F.);
#6427=ORIENTED_EDGE('',*,*,#4888,.T.);
#6428=ORIENTED_EDGE('',*,*,#4889,.T.);
#6429=ORIENTED_EDGE('',*,*,#4886,.F.);
#6430=ORIENTED_EDGE('',*,*,#4890,.T.);
#6431=ORIENTED_EDGE('',*,*,#4881,.F.);
#6432=ORIENTED_EDGE('',*,*,#4878,.F.);
#6433=ORIENTED_EDGE('',*,*,#4875,.F.);
#6434=ORIENTED_EDGE('',*,*,#4869,.F.);
#6435=ORIENTED_EDGE('',*,*,#4891,.F.);
#6436=ORIENTED_EDGE('',*,*,#4892,.T.);
#6437=ORIENTED_EDGE('',*,*,#4893,.T.);
#6438=ORIENTED_EDGE('',*,*,#4879,.F.);
#6439=ORIENTED_EDGE('',*,*,#4894,.T.);
#6440=ORIENTED_EDGE('',*,*,#4895,.T.);
#6441=ORIENTED_EDGE('',*,*,#4891,.T.);
#6442=ORIENTED_EDGE('',*,*,#4890,.F.);
#6443=ORIENTED_EDGE('',*,*,#4888,.F.);
#6444=ORIENTED_EDGE('',*,*,#4885,.F.);
#6445=ORIENTED_EDGE('',*,*,#4896,.T.);
#6446=ORIENTED_EDGE('',*,*,#4897,.F.);
#6447=ORIENTED_EDGE('',*,*,#4894,.F.);
#6448=ORIENTED_EDGE('',*,*,#4898,.T.);
#6449=ORIENTED_EDGE('',*,*,#4899,.T.);
#6450=ORIENTED_EDGE('',*,*,#4900,.T.);
#6451=ORIENTED_EDGE('',*,*,#4901,.T.);
#6452=ORIENTED_EDGE('',*,*,#4902,.T.);
#6453=ORIENTED_EDGE('',*,*,#4903,.T.);
#6454=ORIENTED_EDGE('',*,*,#4899,.F.);
#6455=ORIENTED_EDGE('',*,*,#4904,.T.);
#6456=ORIENTED_EDGE('',*,*,#4905,.T.);
#6457=ORIENTED_EDGE('',*,*,#4901,.F.);
#6458=ORIENTED_EDGE('',*,*,#4906,.T.);
#6459=ORIENTED_EDGE('',*,*,#4907,.T.);
#6460=ORIENTED_EDGE('',*,*,#4908,.T.);
#6461=ORIENTED_EDGE('',*,*,#4909,.T.);
#6462=ORIENTED_EDGE('',*,*,#4910,.T.);
#6463=ORIENTED_EDGE('',*,*,#4907,.F.);
#6464=ORIENTED_EDGE('',*,*,#4911,.T.);
#6465=ORIENTED_EDGE('',*,*,#4912,.T.);
#6466=ORIENTED_EDGE('',*,*,#4909,.F.);
#6467=ORIENTED_EDGE('',*,*,#4913,.T.);
#6468=ORIENTED_EDGE('',*,*,#4914,.T.);
#6469=ORIENTED_EDGE('',*,*,#4915,.T.);
#6470=ORIENTED_EDGE('',*,*,#4916,.T.);
#6471=ORIENTED_EDGE('',*,*,#4902,.F.);
#6472=ORIENTED_EDGE('',*,*,#4917,.T.);
#6473=ORIENTED_EDGE('',*,*,#4918,.T.);
#6474=ORIENTED_EDGE('',*,*,#4915,.F.);
#6475=ORIENTED_EDGE('',*,*,#4919,.T.);
#6476=ORIENTED_EDGE('',*,*,#4911,.F.);
#6477=ORIENTED_EDGE('',*,*,#4920,.T.);
#6478=ORIENTED_EDGE('',*,*,#4921,.T.);
#6479=ORIENTED_EDGE('',*,*,#4922,.T.);
#6480=ORIENTED_EDGE('',*,*,#4921,.F.);
#6481=ORIENTED_EDGE('',*,*,#4923,.T.);
#6482=ORIENTED_EDGE('',*,*,#4903,.F.);
#6483=ORIENTED_EDGE('',*,*,#4916,.F.);
#6484=ORIENTED_EDGE('',*,*,#4924,.T.);
#6485=ORIENTED_EDGE('',*,*,#4925,.F.);
#6486=ORIENTED_EDGE('',*,*,#4926,.F.);
#6487=ORIENTED_EDGE('',*,*,#4927,.T.);
#6488=ORIENTED_EDGE('',*,*,#4918,.F.);
#6489=ORIENTED_EDGE('',*,*,#4928,.F.);
#6490=ORIENTED_EDGE('',*,*,#4923,.F.);
#6491=ORIENTED_EDGE('',*,*,#4929,.F.);
#6492=ORIENTED_EDGE('',*,*,#4930,.F.);
#6493=ORIENTED_EDGE('',*,*,#4931,.F.);
#6494=ORIENTED_EDGE('',*,*,#4932,.F.);
#6495=ORIENTED_EDGE('',*,*,#4933,.F.);
#6496=ORIENTED_EDGE('',*,*,#4934,.F.);
#6497=ORIENTED_EDGE('',*,*,#4935,.F.);
#6498=ORIENTED_EDGE('',*,*,#4936,.F.);
#6499=ORIENTED_EDGE('',*,*,#4937,.F.);
#6500=ORIENTED_EDGE('',*,*,#4938,.F.);
#6501=ORIENTED_EDGE('',*,*,#4924,.F.);
#6502=ORIENTED_EDGE('',*,*,#4939,.F.);
#6503=ORIENTED_EDGE('',*,*,#4892,.F.);
#6504=ORIENTED_EDGE('',*,*,#4940,.T.);
#6505=ORIENTED_EDGE('',*,*,#4904,.F.);
#6506=ORIENTED_EDGE('',*,*,#4898,.F.);
#6507=ORIENTED_EDGE('',*,*,#4905,.F.);
#6508=ORIENTED_EDGE('',*,*,#4941,.T.);
#6509=ORIENTED_EDGE('',*,*,#4942,.T.);
#6510=ORIENTED_EDGE('',*,*,#4939,.T.);
#6511=ORIENTED_EDGE('',*,*,#4943,.T.);
#6512=ORIENTED_EDGE('',*,*,#4944,.T.);
#6513=ORIENTED_EDGE('',*,*,#4945,.T.);
#6514=ORIENTED_EDGE('',*,*,#4946,.T.);
#6515=ORIENTED_EDGE('',*,*,#4947,.T.);
#6516=ORIENTED_EDGE('',*,*,#4948,.T.);
#6517=ORIENTED_EDGE('',*,*,#4944,.F.);
#6518=ORIENTED_EDGE('',*,*,#4949,.T.);
#6519=ORIENTED_EDGE('',*,*,#4950,.T.);
#6520=ORIENTED_EDGE('',*,*,#4946,.F.);
#6521=ORIENTED_EDGE('',*,*,#4951,.T.);
#6522=ORIENTED_EDGE('',*,*,#4952,.T.);
#6523=ORIENTED_EDGE('',*,*,#4953,.T.);
#6524=ORIENTED_EDGE('',*,*,#4954,.T.);
#6525=ORIENTED_EDGE('',*,*,#4955,.T.);
#6526=ORIENTED_EDGE('',*,*,#4952,.F.);
#6527=ORIENTED_EDGE('',*,*,#4956,.T.);
#6528=ORIENTED_EDGE('',*,*,#4957,.T.);
#6529=ORIENTED_EDGE('',*,*,#4954,.F.);
#6530=ORIENTED_EDGE('',*,*,#4926,.T.);
#6531=ORIENTED_EDGE('',*,*,#4958,.T.);
#6532=ORIENTED_EDGE('',*,*,#4959,.T.);
#6533=ORIENTED_EDGE('',*,*,#4960,.T.);
#6534=ORIENTED_EDGE('',*,*,#4947,.F.);
#6535=ORIENTED_EDGE('',*,*,#4961,.T.);
#6536=ORIENTED_EDGE('',*,*,#4936,.T.);
#6537=ORIENTED_EDGE('',*,*,#4959,.F.);
#6538=ORIENTED_EDGE('',*,*,#4962,.T.);
#6539=ORIENTED_EDGE('',*,*,#4956,.F.);
#6540=ORIENTED_EDGE('',*,*,#4925,.T.);
#6541=ORIENTED_EDGE('',*,*,#4963,.T.);
#6542=ORIENTED_EDGE('',*,*,#4964,.T.);
#6543=ORIENTED_EDGE('',*,*,#4963,.F.);
#6544=ORIENTED_EDGE('',*,*,#4938,.T.);
#6545=ORIENTED_EDGE('',*,*,#4948,.F.);
#6546=ORIENTED_EDGE('',*,*,#4960,.F.);
#6547=ORIENTED_EDGE('',*,*,#4935,.T.);
#6548=ORIENTED_EDGE('',*,*,#4965,.T.);
#6549=ORIENTED_EDGE('',*,*,#4966,.T.);
#6550=ORIENTED_EDGE('',*,*,#4967,.F.);
#6551=ORIENTED_EDGE('',*,*,#4863,.F.);
#6552=ORIENTED_EDGE('',*,*,#4968,.T.);
#6553=ORIENTED_EDGE('',*,*,#4949,.F.);
#6554=ORIENTED_EDGE('',*,*,#4943,.F.);
#6555=ORIENTED_EDGE('',*,*,#4950,.F.);
#6556=ORIENTED_EDGE('',*,*,#4969,.T.);
#6557=ORIENTED_EDGE('',*,*,#4970,.T.);
#6558=ORIENTED_EDGE('',*,*,#4967,.T.);
#6559=ORIENTED_EDGE('',*,*,#4971,.F.);
#6560=ORIENTED_EDGE('',*,*,#4972,.F.);
#6561=ORIENTED_EDGE('',*,*,#4973,.F.);
#6562=ORIENTED_EDGE('',*,*,#4974,.T.);
#6563=ORIENTED_EDGE('',*,*,#4975,.F.);
#6564=ORIENTED_EDGE('',*,*,#4976,.F.);
#6565=ORIENTED_EDGE('',*,*,#4977,.F.);
#6566=ORIENTED_EDGE('',*,*,#4978,.F.);
#6567=ORIENTED_EDGE('',*,*,#4979,.F.);
#6568=ORIENTED_EDGE('',*,*,#4980,.F.);
#6569=ORIENTED_EDGE('',*,*,#4981,.F.);
#6570=ORIENTED_EDGE('',*,*,#4982,.F.);
#6571=ORIENTED_EDGE('',*,*,#4983,.F.);
#6572=ORIENTED_EDGE('',*,*,#4984,.T.);
#6573=ORIENTED_EDGE('',*,*,#4933,.T.);
#6574=ORIENTED_EDGE('',*,*,#4982,.T.);
#6575=ORIENTED_EDGE('',*,*,#4985,.T.);
#6576=ORIENTED_EDGE('',*,*,#4978,.T.);
#6577=ORIENTED_EDGE('',*,*,#4986,.T.);
#6578=ORIENTED_EDGE('',*,*,#4987,.T.);
#6579=ORIENTED_EDGE('',*,*,#4988,.T.);
#6580=ORIENTED_EDGE('',*,*,#4989,.F.);
#6581=ORIENTED_EDGE('',*,*,#4990,.F.);
#6582=ORIENTED_EDGE('',*,*,#4991,.F.);
#6583=ORIENTED_EDGE('',*,*,#4992,.F.);
#6584=ORIENTED_EDGE('',*,*,#4993,.F.);
#6585=ORIENTED_EDGE('',*,*,#4994,.F.);
#6586=ORIENTED_EDGE('',*,*,#4977,.T.);
#6587=ORIENTED_EDGE('',*,*,#4995,.F.);
#6588=ORIENTED_EDGE('',*,*,#4993,.T.);
#6589=ORIENTED_EDGE('',*,*,#4996,.T.);
#6590=ORIENTED_EDGE('',*,*,#4997,.F.);
#6591=ORIENTED_EDGE('',*,*,#4998,.T.);
#6592=ORIENTED_EDGE('',*,*,#4999,.T.);
#6593=ORIENTED_EDGE('',*,*,#5000,.T.);
#6594=ORIENTED_EDGE('',*,*,#5001,.F.);
#6595=ORIENTED_EDGE('',*,*,#4991,.T.);
#6596=ORIENTED_EDGE('',*,*,#5002,.F.);
#6597=ORIENTED_EDGE('',*,*,#4999,.F.);
#6598=ORIENTED_EDGE('',*,*,#5003,.T.);
#6599=ORIENTED_EDGE('',*,*,#5004,.F.);
#6600=ORIENTED_EDGE('',*,*,#5005,.F.);
#6601=ORIENTED_EDGE('',*,*,#5006,.F.);
#6602=ORIENTED_EDGE('',*,*,#5007,.T.);
#6603=ORIENTED_EDGE('',*,*,#5008,.F.);
#6604=ORIENTED_EDGE('',*,*,#5009,.F.);
#6605=ORIENTED_EDGE('',*,*,#5010,.F.);
#6606=ORIENTED_EDGE('',*,*,#5011,.T.);
#6607=ORIENTED_EDGE('',*,*,#5012,.T.);
#6608=ORIENTED_EDGE('',*,*,#4992,.T.);
#6609=ORIENTED_EDGE('',*,*,#5013,.T.);
#6610=ORIENTED_EDGE('',*,*,#5009,.T.);
#6611=ORIENTED_EDGE('',*,*,#4931,.T.);
#6612=ORIENTED_EDGE('',*,*,#5014,.T.);
#6613=ORIENTED_EDGE('',*,*,#5015,.T.);
#6614=ORIENTED_EDGE('',*,*,#5005,.T.);
#6615=ORIENTED_EDGE('',*,*,#5016,.T.);
#6616=ORIENTED_EDGE('',*,*,#5010,.T.);
#6617=ORIENTED_EDGE('',*,*,#5017,.T.);
#6618=ORIENTED_EDGE('',*,*,#5008,.T.);
#6619=ORIENTED_EDGE('',*,*,#5018,.T.);
#6620=ORIENTED_EDGE('',*,*,#4983,.T.);
#6621=ORIENTED_EDGE('',*,*,#4932,.T.);
#6622=ORIENTED_EDGE('',*,*,#5019,.T.);
#6623=ORIENTED_EDGE('',*,*,#5020,.T.);
#6624=ORIENTED_EDGE('',*,*,#5006,.T.);
#6625=ORIENTED_EDGE('',*,*,#5021,.T.);
#6626=ORIENTED_EDGE('',*,*,#5022,.F.);
#6627=ORIENTED_EDGE('',*,*,#5023,.T.);
#6628=ORIENTED_EDGE('',*,*,#5019,.F.);
#6629=ORIENTED_EDGE('',*,*,#5024,.T.);
#6630=ORIENTED_EDGE('',*,*,#4887,.F.);
#6631=ORIENTED_EDGE('',*,*,#5025,.T.);
#6632=ORIENTED_EDGE('',*,*,#5004,.T.);
#6633=ORIENTED_EDGE('',*,*,#5026,.T.);
#6634=ORIENTED_EDGE('',*,*,#4972,.T.);
#6635=ORIENTED_EDGE('',*,*,#5027,.T.);
#6636=ORIENTED_EDGE('',*,*,#4981,.T.);
#6637=ORIENTED_EDGE('',*,*,#5028,.T.);
#6638=ORIENTED_EDGE('',*,*,#5029,.T.);
#6639=ORIENTED_EDGE('',*,*,#5030,.F.);
#6640=ORIENTED_EDGE('',*,*,#4979,.T.);
#6641=ORIENTED_EDGE('',*,*,#5031,.T.);
#6642=ORIENTED_EDGE('',*,*,#5032,.F.);
#6643=ORIENTED_EDGE('',*,*,#5033,.T.);
#6644=ORIENTED_EDGE('',*,*,#5029,.F.);
#6645=ORIENTED_EDGE('',*,*,#5034,.T.);
#6646=ORIENTED_EDGE('',*,*,#5035,.F.);
#6647=ORIENTED_EDGE('',*,*,#4857,.F.);
#6648=ORIENTED_EDGE('',*,*,#5036,.T.);
#6649=ORIENTED_EDGE('',*,*,#4973,.T.);
#6650=ORIENTED_EDGE('',*,*,#5037,.T.);
#6651=ORIENTED_EDGE('',*,*,#5038,.T.);
#6652=ORIENTED_EDGE('',*,*,#5039,.T.);
#6653=ORIENTED_EDGE('',*,*,#4971,.T.);
#6654=ORIENTED_EDGE('',*,*,#5040,.T.);
#6655=ORIENTED_EDGE('',*,*,#5041,.F.);
#6656=ORIENTED_EDGE('',*,*,#5042,.T.);
#6657=ORIENTED_EDGE('',*,*,#5038,.F.);
#6658=ORIENTED_EDGE('',*,*,#5043,.T.);
#6659=ORIENTED_EDGE('',*,*,#5011,.F.);
#6660=ORIENTED_EDGE('',*,*,#5044,.F.);
#6661=ORIENTED_EDGE('',*,*,#4812,.F.);
#6662=ORIENTED_EDGE('',*,*,#5045,.F.);
#6663=ORIENTED_EDGE('',*,*,#5046,.T.);
#6664=ORIENTED_EDGE('',*,*,#5015,.F.);
#6665=ORIENTED_EDGE('',*,*,#5047,.T.);
#6666=ORIENTED_EDGE('',*,*,#4838,.T.);
#6667=ORIENTED_EDGE('',*,*,#5044,.T.);
#6668=ORIENTED_EDGE('',*,*,#4986,.F.);
#6669=ORIENTED_EDGE('',*,*,#4996,.F.);
#6670=ORIENTED_EDGE('',*,*,#5012,.F.);
#6671=ORIENTED_EDGE('',*,*,#5046,.F.);
#6672=ORIENTED_EDGE('',*,*,#5048,.F.);
#6673=ORIENTED_EDGE('',*,*,#5049,.F.);
#6674=ORIENTED_EDGE('',*,*,#5014,.F.);
#6675=ORIENTED_EDGE('',*,*,#4930,.T.);
#6676=ORIENTED_EDGE('',*,*,#5050,.F.);
#6677=ORIENTED_EDGE('',*,*,#5051,.F.);
#6678=ORIENTED_EDGE('',*,*,#5047,.F.);
#6679=ORIENTED_EDGE('',*,*,#4997,.T.);
#6680=ORIENTED_EDGE('',*,*,#5052,.T.);
#6681=ORIENTED_EDGE('',*,*,#5053,.T.);
#6682=ORIENTED_EDGE('',*,*,#5054,.T.);
#6683=ORIENTED_EDGE('',*,*,#5035,.T.);
#6684=ORIENTED_EDGE('',*,*,#5055,.T.);
#6685=ORIENTED_EDGE('',*,*,#5056,.F.);
#6686=ORIENTED_EDGE('',*,*,#5057,.T.);
#6687=ORIENTED_EDGE('',*,*,#5034,.F.);
#6688=ORIENTED_EDGE('',*,*,#5031,.F.);
#6689=ORIENTED_EDGE('',*,*,#4985,.F.);
#6690=ORIENTED_EDGE('',*,*,#5027,.F.);
#6691=ORIENTED_EDGE('',*,*,#5039,.F.);
#6692=ORIENTED_EDGE('',*,*,#5058,.F.);
#6693=ORIENTED_EDGE('',*,*,#5059,.F.);
#6694=ORIENTED_EDGE('',*,*,#5060,.F.);
#6695=ORIENTED_EDGE('',*,*,#5055,.F.);
#6696=ORIENTED_EDGE('',*,*,#5042,.F.);
#6697=ORIENTED_EDGE('',*,*,#5061,.F.);
#6698=ORIENTED_EDGE('',*,*,#5062,.T.);
#6699=ORIENTED_EDGE('',*,*,#5058,.T.);
#6700=ORIENTED_EDGE('',*,*,#4852,.F.);
#6701=ORIENTED_EDGE('',*,*,#5063,.T.);
#6702=ORIENTED_EDGE('',*,*,#4874,.F.);
#6703=ORIENTED_EDGE('',*,*,#5064,.T.);
#6704=ORIENTED_EDGE('',*,*,#4842,.F.);
#6705=ORIENTED_EDGE('',*,*,#5037,.F.);
#6706=ORIENTED_EDGE('',*,*,#5028,.F.);
#6707=ORIENTED_EDGE('',*,*,#5018,.F.);
#6708=ORIENTED_EDGE('',*,*,#5016,.F.);
#6709=ORIENTED_EDGE('',*,*,#5025,.F.);
#6710=ORIENTED_EDGE('',*,*,#4889,.F.);
#6711=ORIENTED_EDGE('',*,*,#4880,.F.);
#6712=ORIENTED_EDGE('',*,*,#4871,.F.);
#6713=ORIENTED_EDGE('',*,*,#5063,.F.);
#6714=ORIENTED_EDGE('',*,*,#4854,.F.);
#6715=ORIENTED_EDGE('',*,*,#4844,.F.);
#6716=ORIENTED_EDGE('',*,*,#4955,.F.);
#6717=ORIENTED_EDGE('',*,*,#4957,.F.);
#6718=ORIENTED_EDGE('',*,*,#5065,.T.);
#6719=ORIENTED_EDGE('',*,*,#4868,.T.);
#6720=ORIENTED_EDGE('',*,*,#4969,.F.);
#6721=ORIENTED_EDGE('',*,*,#5066,.T.);
#6722=ORIENTED_EDGE('',*,*,#5059,.T.);
#6723=ORIENTED_EDGE('',*,*,#5062,.F.);
#6724=ORIENTED_EDGE('',*,*,#5067,.T.);
#6725=ORIENTED_EDGE('',*,*,#5056,.T.);
#6726=ORIENTED_EDGE('',*,*,#5060,.T.);
#6727=ORIENTED_EDGE('',*,*,#5066,.F.);
#6728=ORIENTED_EDGE('',*,*,#5068,.F.);
#6729=ORIENTED_EDGE('',*,*,#5024,.F.);
#6730=ORIENTED_EDGE('',*,*,#5069,.T.);
#6731=ORIENTED_EDGE('',*,*,#5070,.T.);
#6732=ORIENTED_EDGE('',*,*,#5071,.T.);
#6733=ORIENTED_EDGE('',*,*,#5072,.T.);
#6734=ORIENTED_EDGE('',*,*,#5073,.T.);
#6735=ORIENTED_EDGE('',*,*,#5070,.F.);
#6736=ORIENTED_EDGE('',*,*,#5074,.T.);
#6737=ORIENTED_EDGE('',*,*,#5053,.F.);
#6738=ORIENTED_EDGE('',*,*,#5075,.F.);
#6739=ORIENTED_EDGE('',*,*,#5072,.F.);
#6740=ORIENTED_EDGE('',*,*,#5076,.T.);
#6741=ORIENTED_EDGE('',*,*,#4998,.F.);
#6742=ORIENTED_EDGE('',*,*,#5054,.F.);
#6743=ORIENTED_EDGE('',*,*,#5076,.F.);
#6744=ORIENTED_EDGE('',*,*,#5074,.F.);
#6745=ORIENTED_EDGE('',*,*,#5069,.F.);
#6746=ORIENTED_EDGE('',*,*,#5021,.F.);
#6747=ORIENTED_EDGE('',*,*,#5017,.F.);
#6748=ORIENTED_EDGE('',*,*,#5013,.F.);
#6749=ORIENTED_EDGE('',*,*,#5003,.F.);
#6750=ORIENTED_EDGE('',*,*,#4984,.F.);
#6751=ORIENTED_EDGE('',*,*,#5077,.F.);
#6752=ORIENTED_EDGE('',*,*,#5078,.F.);
#6753=ORIENTED_EDGE('',*,*,#4965,.F.);
#6754=ORIENTED_EDGE('',*,*,#4934,.T.);
#6755=ORIENTED_EDGE('',*,*,#5079,.F.);
#6756=ORIENTED_EDGE('',*,*,#5080,.F.);
#6757=ORIENTED_EDGE('',*,*,#5081,.T.);
#6758=ORIENTED_EDGE('',*,*,#5082,.F.);
#6759=ORIENTED_EDGE('',*,*,#4987,.F.);
#6760=ORIENTED_EDGE('',*,*,#5049,.T.);
#6761=ORIENTED_EDGE('',*,*,#5083,.F.);
#6762=ORIENTED_EDGE('',*,*,#4817,.F.);
#6763=ORIENTED_EDGE('',*,*,#5084,.F.);
#6764=ORIENTED_EDGE('',*,*,#5085,.T.);
#6765=ORIENTED_EDGE('',*,*,#4809,.F.);
#6766=ORIENTED_EDGE('',*,*,#5086,.F.);
#6767=ORIENTED_EDGE('',*,*,#5087,.F.);
#6768=ORIENTED_EDGE('',*,*,#5083,.T.);
#6769=ORIENTED_EDGE('',*,*,#5048,.T.);
#6770=ORIENTED_EDGE('',*,*,#5045,.T.);
#6771=ORIENTED_EDGE('',*,*,#4815,.T.);
#6772=ORIENTED_EDGE('',*,*,#5051,.T.);
#6773=ORIENTED_EDGE('',*,*,#5088,.T.);
#6774=ORIENTED_EDGE('',*,*,#5086,.T.);
#6775=ORIENTED_EDGE('',*,*,#4839,.T.);
#6776=ORIENTED_EDGE('',*,*,#5087,.T.);
#6777=ORIENTED_EDGE('',*,*,#5089,.T.);
#6778=ORIENTED_EDGE('',*,*,#5082,.T.);
#6779=ORIENTED_EDGE('',*,*,#5090,.T.);
#6780=ORIENTED_EDGE('',*,*,#4798,.F.);
#6781=ORIENTED_EDGE('',*,*,#5091,.T.);
#6782=ORIENTED_EDGE('',*,*,#5080,.T.);
#6783=ORIENTED_EDGE('',*,*,#5092,.T.);
#6784=ORIENTED_EDGE('',*,*,#4988,.F.);
#6785=ORIENTED_EDGE('',*,*,#5084,.T.);
#6786=ORIENTED_EDGE('',*,*,#5093,.T.);
#6787=ORIENTED_EDGE('',*,*,#5077,.T.);
#6788=ORIENTED_EDGE('',*,*,#4913,.F.);
#6789=ORIENTED_EDGE('',*,*,#5094,.T.);
#6790=ORIENTED_EDGE('',*,*,#5050,.T.);
#6791=ORIENTED_EDGE('',*,*,#4929,.T.);
#6792=ORIENTED_EDGE('',*,*,#4920,.F.);
#6793=ORIENTED_EDGE('',*,*,#5078,.T.);
#6794=ORIENTED_EDGE('',*,*,#5095,.T.);
#6795=ORIENTED_EDGE('',*,*,#5079,.T.);
#6796=ORIENTED_EDGE('',*,*,#5096,.T.);
#6797=ORIENTED_EDGE('',*,*,#4806,.F.);
#6798=ORIENTED_EDGE('',*,*,#4810,.F.);
#6799=ORIENTED_EDGE('',*,*,#5085,.F.);
#6800=ORIENTED_EDGE('',*,*,#5090,.F.);
#6801=ORIENTED_EDGE('',*,*,#5081,.F.);
#6802=ORIENTED_EDGE('',*,*,#5091,.F.);
#6803=ORIENTED_EDGE('',*,*,#4801,.F.);
#6804=ORIENTED_EDGE('',*,*,#4803,.F.);
#6805=ORIENTED_EDGE('',*,*,#5092,.F.);
#6806=ORIENTED_EDGE('',*,*,#5095,.F.);
#6807=ORIENTED_EDGE('',*,*,#5093,.F.);
#6808=ORIENTED_EDGE('',*,*,#4816,.F.);
#6809=ORIENTED_EDGE('',*,*,#4937,.T.);
#6810=ORIENTED_EDGE('',*,*,#4961,.F.);
#6811=ORIENTED_EDGE('',*,*,#4958,.F.);
#6812=ORIENTED_EDGE('',*,*,#4968,.F.);
#6813=ORIENTED_EDGE('',*,*,#4866,.F.);
#6814=ORIENTED_EDGE('',*,*,#5065,.F.);
#6815=ORIENTED_EDGE('',*,*,#4962,.F.);
#6816=ORIENTED_EDGE('',*,*,#4964,.F.);
#6817=ORIENTED_EDGE('',*,*,#4910,.F.);
#6818=ORIENTED_EDGE('',*,*,#4912,.F.);
#6819=ORIENTED_EDGE('',*,*,#5097,.T.);
#6820=ORIENTED_EDGE('',*,*,#4897,.T.);
#6821=ORIENTED_EDGE('',*,*,#4941,.F.);
#6822=ORIENTED_EDGE('',*,*,#4928,.T.);
#6823=ORIENTED_EDGE('',*,*,#4917,.F.);
#6824=ORIENTED_EDGE('',*,*,#4914,.F.);
#6825=ORIENTED_EDGE('',*,*,#4940,.F.);
#6826=ORIENTED_EDGE('',*,*,#4895,.F.);
#6827=ORIENTED_EDGE('',*,*,#5097,.F.);
#6828=ORIENTED_EDGE('',*,*,#4919,.F.);
#6829=ORIENTED_EDGE('',*,*,#4922,.F.);
#6830=ORIENTED_EDGE('',*,*,#4900,.F.);
#6831=ORIENTED_EDGE('',*,*,#4927,.F.);
#6832=ORIENTED_EDGE('',*,*,#4953,.F.);
#6833=ORIENTED_EDGE('',*,*,#4951,.F.);
#6834=ORIENTED_EDGE('',*,*,#4945,.F.);
#6835=ORIENTED_EDGE('',*,*,#4966,.F.);
#6836=ORIENTED_EDGE('',*,*,#5096,.F.);
#6837=ORIENTED_EDGE('',*,*,#5089,.F.);
#6838=ORIENTED_EDGE('',*,*,#5088,.F.);
#6839=ORIENTED_EDGE('',*,*,#5094,.F.);
#6840=ORIENTED_EDGE('',*,*,#4908,.F.);
#6841=ORIENTED_EDGE('',*,*,#4906,.F.);
#6842=ORIENTED_EDGE('',*,*,#5098,.F.);
#6843=ORIENTED_EDGE('',*,*,#4876,.F.);
#6844=ORIENTED_EDGE('',*,*,#4893,.F.);
#6845=ORIENTED_EDGE('',*,*,#4942,.F.);
#6846=ORIENTED_EDGE('',*,*,#4896,.F.);
#6847=ORIENTED_EDGE('',*,*,#4884,.F.);
#6848=ORIENTED_EDGE('',*,*,#5099,.F.);
#6849=ORIENTED_EDGE('',*,*,#4859,.F.);
#6850=ORIENTED_EDGE('',*,*,#4864,.F.);
#6851=ORIENTED_EDGE('',*,*,#4970,.F.);
#6852=ORIENTED_EDGE('',*,*,#4867,.F.);
#6853=ORIENTED_EDGE('',*,*,#4849,.F.);
#6854=ORIENTED_EDGE('',*,*,#5099,.T.);
#6855=ORIENTED_EDGE('',*,*,#4848,.F.);
#6856=ORIENTED_EDGE('',*,*,#5064,.F.);
#6857=ORIENTED_EDGE('',*,*,#4877,.F.);
#6858=ORIENTED_EDGE('',*,*,#5098,.T.);
#6859=ORIENTED_EDGE('',*,*,#4883,.F.);
#6860=ORIENTED_EDGE('',*,*,#5026,.F.);
#6861=ORIENTED_EDGE('',*,*,#5007,.F.);
#6862=ORIENTED_EDGE('',*,*,#5020,.F.);
#6863=ORIENTED_EDGE('',*,*,#5023,.F.);
#6864=ORIENTED_EDGE('',*,*,#5100,.F.);
#6865=ORIENTED_EDGE('',*,*,#5043,.F.);
#6866=ORIENTED_EDGE('',*,*,#5040,.F.);
#6867=ORIENTED_EDGE('',*,*,#4974,.F.);
#6868=ORIENTED_EDGE('',*,*,#5036,.F.);
#6869=ORIENTED_EDGE('',*,*,#4860,.F.);
#6870=ORIENTED_EDGE('',*,*,#5101,.F.);
#6871=ORIENTED_EDGE('',*,*,#5102,.F.);
#6872=ORIENTED_EDGE('',*,*,#5103,.F.);
#6873=ORIENTED_EDGE('',*,*,#5104,.F.);
#6874=ORIENTED_EDGE('',*,*,#5105,.F.);
#6875=ORIENTED_EDGE('',*,*,#5106,.F.);
#6876=ORIENTED_EDGE('',*,*,#5107,.F.);
#6877=ORIENTED_EDGE('',*,*,#5108,.F.);
#6878=ORIENTED_EDGE('',*,*,#5109,.F.);
#6879=ORIENTED_EDGE('',*,*,#5110,.F.);
#6880=ORIENTED_EDGE('',*,*,#5111,.F.);
#6881=ORIENTED_EDGE('',*,*,#5112,.F.);
#6882=ORIENTED_EDGE('',*,*,#5101,.T.);
#6883=ORIENTED_EDGE('',*,*,#5113,.F.);
#6884=ORIENTED_EDGE('',*,*,#5114,.T.);
#6885=ORIENTED_EDGE('',*,*,#5002,.T.);
#6886=ORIENTED_EDGE('',*,*,#4990,.T.);
#6887=ORIENTED_EDGE('',*,*,#4989,.T.);
#6888=ORIENTED_EDGE('',*,*,#4994,.T.);
#6889=ORIENTED_EDGE('',*,*,#4995,.T.);
#6890=ORIENTED_EDGE('',*,*,#4976,.T.);
#6891=ORIENTED_EDGE('',*,*,#4975,.T.);
#6892=ORIENTED_EDGE('',*,*,#4980,.T.);
#6893=ORIENTED_EDGE('',*,*,#5030,.T.);
#6894=ORIENTED_EDGE('',*,*,#5115,.T.);
#6895=ORIENTED_EDGE('',*,*,#5116,.T.);
#6896=ORIENTED_EDGE('',*,*,#5117,.T.);
#6897=ORIENTED_EDGE('',*,*,#5118,.T.);
#6898=ORIENTED_EDGE('',*,*,#5119,.T.);
#6899=ORIENTED_EDGE('',*,*,#5120,.T.);
#6900=ORIENTED_EDGE('',*,*,#5121,.T.);
#6901=ORIENTED_EDGE('',*,*,#5122,.T.);
#6902=ORIENTED_EDGE('',*,*,#5123,.T.);
#6903=ORIENTED_EDGE('',*,*,#5124,.T.);
#6904=ORIENTED_EDGE('',*,*,#5125,.T.);
#6905=ORIENTED_EDGE('',*,*,#5126,.T.);
#6906=ORIENTED_EDGE('',*,*,#5127,.T.);
#6907=ORIENTED_EDGE('',*,*,#5128,.F.);
#6908=ORIENTED_EDGE('',*,*,#5115,.F.);
#6909=ORIENTED_EDGE('',*,*,#5033,.F.);
#6910=ORIENTED_EDGE('',*,*,#5114,.F.);
#6911=ORIENTED_EDGE('',*,*,#5129,.F.);
#6912=ORIENTED_EDGE('',*,*,#5130,.T.);
#6913=ORIENTED_EDGE('',*,*,#5000,.F.);
#6914=ORIENTED_EDGE('',*,*,#5131,.F.);
#6915=ORIENTED_EDGE('',*,*,#5132,.F.);
#6916=ORIENTED_EDGE('',*,*,#5133,.T.);
#6917=ORIENTED_EDGE('',*,*,#5127,.F.);
#6918=ORIENTED_EDGE('',*,*,#5032,.T.);
#6919=ORIENTED_EDGE('',*,*,#5057,.F.);
#6920=ORIENTED_EDGE('',*,*,#5130,.F.);
#6921=ORIENTED_EDGE('',*,*,#5134,.F.);
#6922=ORIENTED_EDGE('',*,*,#5135,.F.);
#6923=ORIENTED_EDGE('',*,*,#5136,.F.);
#6924=ORIENTED_EDGE('',*,*,#5137,.F.);
#6925=ORIENTED_EDGE('',*,*,#5138,.T.);
#6926=ORIENTED_EDGE('',*,*,#5139,.F.);
#6927=ORIENTED_EDGE('',*,*,#5140,.F.);
#6928=ORIENTED_EDGE('',*,*,#5141,.T.);
#6929=ORIENTED_EDGE('',*,*,#5142,.T.);
#6930=ORIENTED_EDGE('',*,*,#5143,.F.);
#6931=ORIENTED_EDGE('',*,*,#5144,.F.);
#6932=ORIENTED_EDGE('',*,*,#5145,.T.);
#6933=ORIENTED_EDGE('',*,*,#5146,.T.);
#6934=ORIENTED_EDGE('',*,*,#5147,.F.);
#6935=ORIENTED_EDGE('',*,*,#5148,.F.);
#6936=ORIENTED_EDGE('',*,*,#5052,.F.);
#6937=ORIENTED_EDGE('',*,*,#5001,.T.);
#6938=ORIENTED_EDGE('',*,*,#5149,.T.);
#6939=ORIENTED_EDGE('',*,*,#5150,.T.);
#6940=ORIENTED_EDGE('',*,*,#5131,.T.);
#6941=ORIENTED_EDGE('',*,*,#5068,.T.);
#6942=ORIENTED_EDGE('',*,*,#5148,.T.);
#6943=ORIENTED_EDGE('',*,*,#5147,.T.);
#6944=ORIENTED_EDGE('',*,*,#5151,.T.);
#6945=ORIENTED_EDGE('',*,*,#5075,.T.);
#6946=ORIENTED_EDGE('',*,*,#5152,.T.);
#6947=ORIENTED_EDGE('',*,*,#5153,.F.);
#6948=ORIENTED_EDGE('',*,*,#5149,.F.);
#6949=ORIENTED_EDGE('',*,*,#5067,.F.);
#6950=ORIENTED_EDGE('',*,*,#5151,.F.);
#6951=ORIENTED_EDGE('',*,*,#5154,.T.);
#6952=ORIENTED_EDGE('',*,*,#5155,.T.);
#6953=ORIENTED_EDGE('',*,*,#5073,.F.);
#6954=ORIENTED_EDGE('',*,*,#5156,.T.);
#6955=ORIENTED_EDGE('',*,*,#5157,.F.);
#6956=ORIENTED_EDGE('',*,*,#5152,.F.);
#6957=ORIENTED_EDGE('',*,*,#5061,.T.);
#6958=ORIENTED_EDGE('',*,*,#5041,.T.);
#6959=ORIENTED_EDGE('',*,*,#5158,.T.);
#6960=ORIENTED_EDGE('',*,*,#5159,.T.);
#6961=ORIENTED_EDGE('',*,*,#5160,.F.);
#6962=ORIENTED_EDGE('',*,*,#5161,.F.);
#6963=ORIENTED_EDGE('',*,*,#5162,.T.);
#6964=ORIENTED_EDGE('',*,*,#5163,.T.);
#6965=ORIENTED_EDGE('',*,*,#5022,.T.);
#6966=ORIENTED_EDGE('',*,*,#5071,.F.);
#6967=ORIENTED_EDGE('',*,*,#5155,.F.);
#6968=ORIENTED_EDGE('',*,*,#5164,.T.);
#6969=ORIENTED_EDGE('',*,*,#5165,.T.);
#6970=ORIENTED_EDGE('',*,*,#4828,.F.);
#6971=ORIENTED_EDGE('',*,*,#4833,.T.);
#6972=ORIENTED_EDGE('',*,*,#5166,.F.);
#6973=ORIENTED_EDGE('',*,*,#5167,.F.);
#6974=ORIENTED_EDGE('',*,*,#5168,.T.);
#6975=ORIENTED_EDGE('',*,*,#5169,.T.);
#6976=ORIENTED_EDGE('',*,*,#5170,.T.);
#6977=ORIENTED_EDGE('',*,*,#5171,.T.);
#6978=ORIENTED_EDGE('',*,*,#5172,.T.);
#6979=ORIENTED_EDGE('',*,*,#5173,.T.);
#6980=ORIENTED_EDGE('',*,*,#5174,.T.);
#6981=ORIENTED_EDGE('',*,*,#5171,.F.);
#6982=ORIENTED_EDGE('',*,*,#5175,.T.);
#6983=ORIENTED_EDGE('',*,*,#5176,.T.);
#6984=ORIENTED_EDGE('',*,*,#5177,.T.);
#6985=ORIENTED_EDGE('',*,*,#5178,.T.);
#6986=ORIENTED_EDGE('',*,*,#5179,.T.);
#6987=ORIENTED_EDGE('',*,*,#5180,.T.);
#6988=ORIENTED_EDGE('',*,*,#5175,.F.);
#6989=ORIENTED_EDGE('',*,*,#5181,.T.);
#6990=ORIENTED_EDGE('',*,*,#5182,.T.);
#6991=ORIENTED_EDGE('',*,*,#5179,.F.);
#6992=ORIENTED_EDGE('',*,*,#5183,.T.);
#6993=ORIENTED_EDGE('',*,*,#5173,.F.);
#6994=ORIENTED_EDGE('',*,*,#5184,.T.);
#6995=ORIENTED_EDGE('',*,*,#5185,.T.);
#6996=ORIENTED_EDGE('',*,*,#5169,.F.);
#6997=ORIENTED_EDGE('',*,*,#5186,.T.);
#6998=ORIENTED_EDGE('',*,*,#5187,.T.);
#6999=ORIENTED_EDGE('',*,*,#5188,.T.);
#7000=ORIENTED_EDGE('',*,*,#5184,.F.);
#7001=ORIENTED_EDGE('',*,*,#5189,.T.);
#7002=ORIENTED_EDGE('',*,*,#5189,.F.);
#7003=ORIENTED_EDGE('',*,*,#5186,.F.);
#7004=ORIENTED_EDGE('',*,*,#5168,.F.);
#7005=ORIENTED_EDGE('',*,*,#5190,.F.);
#7006=ORIENTED_EDGE('',*,*,#5191,.T.);
#7007=ORIENTED_EDGE('',*,*,#5192,.T.);
#7008=ORIENTED_EDGE('',*,*,#5174,.F.);
#7009=ORIENTED_EDGE('',*,*,#5193,.T.);
#7010=ORIENTED_EDGE('',*,*,#5194,.T.);
#7011=ORIENTED_EDGE('',*,*,#5190,.T.);
#7012=ORIENTED_EDGE('',*,*,#5183,.F.);
#7013=ORIENTED_EDGE('',*,*,#5181,.F.);
#7014=ORIENTED_EDGE('',*,*,#5178,.F.);
#7015=ORIENTED_EDGE('',*,*,#5195,.T.);
#7016=ORIENTED_EDGE('',*,*,#5196,.F.);
#7017=ORIENTED_EDGE('',*,*,#5193,.F.);
#7018=ORIENTED_EDGE('',*,*,#5197,.T.);
#7019=ORIENTED_EDGE('',*,*,#5198,.T.);
#7020=ORIENTED_EDGE('',*,*,#5199,.T.);
#7021=ORIENTED_EDGE('',*,*,#5200,.T.);
#7022=ORIENTED_EDGE('',*,*,#5201,.T.);
#7023=ORIENTED_EDGE('',*,*,#5202,.T.);
#7024=ORIENTED_EDGE('',*,*,#5198,.F.);
#7025=ORIENTED_EDGE('',*,*,#5203,.T.);
#7026=ORIENTED_EDGE('',*,*,#5204,.T.);
#7027=ORIENTED_EDGE('',*,*,#5205,.T.);
#7028=ORIENTED_EDGE('',*,*,#5201,.F.);
#7029=ORIENTED_EDGE('',*,*,#5206,.T.);
#7030=ORIENTED_EDGE('',*,*,#5207,.T.);
#7031=ORIENTED_EDGE('',*,*,#5200,.F.);
#7032=ORIENTED_EDGE('',*,*,#5208,.T.);
#7033=ORIENTED_EDGE('',*,*,#5209,.T.);
#7034=ORIENTED_EDGE('',*,*,#5210,.T.);
#7035=ORIENTED_EDGE('',*,*,#5211,.T.);
#7036=ORIENTED_EDGE('',*,*,#5212,.T.);
#7037=ORIENTED_EDGE('',*,*,#5213,.T.);
#7038=ORIENTED_EDGE('',*,*,#5214,.T.);
#7039=ORIENTED_EDGE('',*,*,#5215,.T.);
#7040=ORIENTED_EDGE('',*,*,#5210,.F.);
#7041=ORIENTED_EDGE('',*,*,#5216,.T.);
#7042=ORIENTED_EDGE('',*,*,#5217,.T.);
#7043=ORIENTED_EDGE('',*,*,#5214,.F.);
#7044=ORIENTED_EDGE('',*,*,#5218,.T.);
#7045=ORIENTED_EDGE('',*,*,#5209,.F.);
#7046=ORIENTED_EDGE('',*,*,#5206,.F.);
#7047=ORIENTED_EDGE('',*,*,#5203,.F.);
#7048=ORIENTED_EDGE('',*,*,#5197,.F.);
#7049=ORIENTED_EDGE('',*,*,#5219,.F.);
#7050=ORIENTED_EDGE('',*,*,#5220,.T.);
#7051=ORIENTED_EDGE('',*,*,#5221,.T.);
#7052=ORIENTED_EDGE('',*,*,#5207,.F.);
#7053=ORIENTED_EDGE('',*,*,#5222,.T.);
#7054=ORIENTED_EDGE('',*,*,#5223,.T.);
#7055=ORIENTED_EDGE('',*,*,#5219,.T.);
#7056=ORIENTED_EDGE('',*,*,#5218,.F.);
#7057=ORIENTED_EDGE('',*,*,#5216,.F.);
#7058=ORIENTED_EDGE('',*,*,#5213,.F.);
#7059=ORIENTED_EDGE('',*,*,#5224,.T.);
#7060=ORIENTED_EDGE('',*,*,#5225,.F.);
#7061=ORIENTED_EDGE('',*,*,#5222,.F.);
#7062=ORIENTED_EDGE('',*,*,#5226,.T.);
#7063=ORIENTED_EDGE('',*,*,#5227,.T.);
#7064=ORIENTED_EDGE('',*,*,#5228,.T.);
#7065=ORIENTED_EDGE('',*,*,#5229,.T.);
#7066=ORIENTED_EDGE('',*,*,#5230,.T.);
#7067=ORIENTED_EDGE('',*,*,#5231,.T.);
#7068=ORIENTED_EDGE('',*,*,#5227,.F.);
#7069=ORIENTED_EDGE('',*,*,#5232,.T.);
#7070=ORIENTED_EDGE('',*,*,#5233,.T.);
#7071=ORIENTED_EDGE('',*,*,#5229,.F.);
#7072=ORIENTED_EDGE('',*,*,#5234,.T.);
#7073=ORIENTED_EDGE('',*,*,#5235,.T.);
#7074=ORIENTED_EDGE('',*,*,#5236,.T.);
#7075=ORIENTED_EDGE('',*,*,#5237,.T.);
#7076=ORIENTED_EDGE('',*,*,#5238,.T.);
#7077=ORIENTED_EDGE('',*,*,#5235,.F.);
#7078=ORIENTED_EDGE('',*,*,#5239,.T.);
#7079=ORIENTED_EDGE('',*,*,#5240,.T.);
#7080=ORIENTED_EDGE('',*,*,#5237,.F.);
#7081=ORIENTED_EDGE('',*,*,#5241,.T.);
#7082=ORIENTED_EDGE('',*,*,#5242,.T.);
#7083=ORIENTED_EDGE('',*,*,#5243,.T.);
#7084=ORIENTED_EDGE('',*,*,#5244,.T.);
#7085=ORIENTED_EDGE('',*,*,#5230,.F.);
#7086=ORIENTED_EDGE('',*,*,#5245,.T.);
#7087=ORIENTED_EDGE('',*,*,#5246,.T.);
#7088=ORIENTED_EDGE('',*,*,#5243,.F.);
#7089=ORIENTED_EDGE('',*,*,#5247,.T.);
#7090=ORIENTED_EDGE('',*,*,#5239,.F.);
#7091=ORIENTED_EDGE('',*,*,#5248,.T.);
#7092=ORIENTED_EDGE('',*,*,#5249,.T.);
#7093=ORIENTED_EDGE('',*,*,#5250,.T.);
#7094=ORIENTED_EDGE('',*,*,#5249,.F.);
#7095=ORIENTED_EDGE('',*,*,#5251,.T.);
#7096=ORIENTED_EDGE('',*,*,#5231,.F.);
#7097=ORIENTED_EDGE('',*,*,#5244,.F.);
#7098=ORIENTED_EDGE('',*,*,#5252,.T.);
#7099=ORIENTED_EDGE('',*,*,#5253,.F.);
#7100=ORIENTED_EDGE('',*,*,#5254,.F.);
#7101=ORIENTED_EDGE('',*,*,#5255,.T.);
#7102=ORIENTED_EDGE('',*,*,#5246,.F.);
#7103=ORIENTED_EDGE('',*,*,#5256,.F.);
#7104=ORIENTED_EDGE('',*,*,#5251,.F.);
#7105=ORIENTED_EDGE('',*,*,#5257,.F.);
#7106=ORIENTED_EDGE('',*,*,#5258,.F.);
#7107=ORIENTED_EDGE('',*,*,#5259,.F.);
#7108=ORIENTED_EDGE('',*,*,#5260,.F.);
#7109=ORIENTED_EDGE('',*,*,#5261,.F.);
#7110=ORIENTED_EDGE('',*,*,#5262,.F.);
#7111=ORIENTED_EDGE('',*,*,#5263,.F.);
#7112=ORIENTED_EDGE('',*,*,#5264,.F.);
#7113=ORIENTED_EDGE('',*,*,#5265,.F.);
#7114=ORIENTED_EDGE('',*,*,#5266,.F.);
#7115=ORIENTED_EDGE('',*,*,#5252,.F.);
#7116=ORIENTED_EDGE('',*,*,#5267,.F.);
#7117=ORIENTED_EDGE('',*,*,#5220,.F.);
#7118=ORIENTED_EDGE('',*,*,#5268,.T.);
#7119=ORIENTED_EDGE('',*,*,#5232,.F.);
#7120=ORIENTED_EDGE('',*,*,#5226,.F.);
#7121=ORIENTED_EDGE('',*,*,#5233,.F.);
#7122=ORIENTED_EDGE('',*,*,#5269,.T.);
#7123=ORIENTED_EDGE('',*,*,#5270,.T.);
#7124=ORIENTED_EDGE('',*,*,#5267,.T.);
#7125=ORIENTED_EDGE('',*,*,#5271,.T.);
#7126=ORIENTED_EDGE('',*,*,#5272,.T.);
#7127=ORIENTED_EDGE('',*,*,#5273,.T.);
#7128=ORIENTED_EDGE('',*,*,#5274,.T.);
#7129=ORIENTED_EDGE('',*,*,#5275,.T.);
#7130=ORIENTED_EDGE('',*,*,#5276,.T.);
#7131=ORIENTED_EDGE('',*,*,#5272,.F.);
#7132=ORIENTED_EDGE('',*,*,#5277,.T.);
#7133=ORIENTED_EDGE('',*,*,#5278,.T.);
#7134=ORIENTED_EDGE('',*,*,#5274,.F.);
#7135=ORIENTED_EDGE('',*,*,#5279,.T.);
#7136=ORIENTED_EDGE('',*,*,#5280,.T.);
#7137=ORIENTED_EDGE('',*,*,#5281,.T.);
#7138=ORIENTED_EDGE('',*,*,#5282,.T.);
#7139=ORIENTED_EDGE('',*,*,#5283,.T.);
#7140=ORIENTED_EDGE('',*,*,#5280,.F.);
#7141=ORIENTED_EDGE('',*,*,#5284,.T.);
#7142=ORIENTED_EDGE('',*,*,#5285,.T.);
#7143=ORIENTED_EDGE('',*,*,#5282,.F.);
#7144=ORIENTED_EDGE('',*,*,#5254,.T.);
#7145=ORIENTED_EDGE('',*,*,#5286,.T.);
#7146=ORIENTED_EDGE('',*,*,#5287,.T.);
#7147=ORIENTED_EDGE('',*,*,#5288,.T.);
#7148=ORIENTED_EDGE('',*,*,#5275,.F.);
#7149=ORIENTED_EDGE('',*,*,#5289,.T.);
#7150=ORIENTED_EDGE('',*,*,#5264,.T.);
#7151=ORIENTED_EDGE('',*,*,#5287,.F.);
#7152=ORIENTED_EDGE('',*,*,#5290,.T.);
#7153=ORIENTED_EDGE('',*,*,#5284,.F.);
#7154=ORIENTED_EDGE('',*,*,#5253,.T.);
#7155=ORIENTED_EDGE('',*,*,#5291,.T.);
#7156=ORIENTED_EDGE('',*,*,#5292,.T.);
#7157=ORIENTED_EDGE('',*,*,#5291,.F.);
#7158=ORIENTED_EDGE('',*,*,#5266,.T.);
#7159=ORIENTED_EDGE('',*,*,#5276,.F.);
#7160=ORIENTED_EDGE('',*,*,#5288,.F.);
#7161=ORIENTED_EDGE('',*,*,#5263,.T.);
#7162=ORIENTED_EDGE('',*,*,#5293,.T.);
#7163=ORIENTED_EDGE('',*,*,#5294,.T.);
#7164=ORIENTED_EDGE('',*,*,#5295,.F.);
#7165=ORIENTED_EDGE('',*,*,#5191,.F.);
#7166=ORIENTED_EDGE('',*,*,#5296,.T.);
#7167=ORIENTED_EDGE('',*,*,#5277,.F.);
#7168=ORIENTED_EDGE('',*,*,#5271,.F.);
#7169=ORIENTED_EDGE('',*,*,#5278,.F.);
#7170=ORIENTED_EDGE('',*,*,#5297,.T.);
#7171=ORIENTED_EDGE('',*,*,#5298,.T.);
#7172=ORIENTED_EDGE('',*,*,#5295,.T.);
#7173=ORIENTED_EDGE('',*,*,#5299,.F.);
#7174=ORIENTED_EDGE('',*,*,#5300,.F.);
#7175=ORIENTED_EDGE('',*,*,#5301,.F.);
#7176=ORIENTED_EDGE('',*,*,#5302,.T.);
#7177=ORIENTED_EDGE('',*,*,#5122,.F.);
#7178=ORIENTED_EDGE('',*,*,#5121,.F.);
#7179=ORIENTED_EDGE('',*,*,#5303,.F.);
#7180=ORIENTED_EDGE('',*,*,#5304,.F.);
#7181=ORIENTED_EDGE('',*,*,#5305,.F.);
#7182=ORIENTED_EDGE('',*,*,#5123,.F.);
#7183=ORIENTED_EDGE('',*,*,#5306,.F.);
#7184=ORIENTED_EDGE('',*,*,#5307,.F.);
#7185=ORIENTED_EDGE('',*,*,#5308,.F.);
#7186=ORIENTED_EDGE('',*,*,#5309,.T.);
#7187=ORIENTED_EDGE('',*,*,#5261,.T.);
#7188=ORIENTED_EDGE('',*,*,#5307,.T.);
#7189=ORIENTED_EDGE('',*,*,#5310,.T.);
#7190=ORIENTED_EDGE('',*,*,#5304,.T.);
#7191=ORIENTED_EDGE('',*,*,#5311,.T.);
#7192=ORIENTED_EDGE('',*,*,#5312,.T.);
#7193=ORIENTED_EDGE('',*,*,#5313,.T.);
#7194=ORIENTED_EDGE('',*,*,#5118,.F.);
#7195=ORIENTED_EDGE('',*,*,#5117,.F.);
#7196=ORIENTED_EDGE('',*,*,#5314,.F.);
#7197=ORIENTED_EDGE('',*,*,#5315,.F.);
#7198=ORIENTED_EDGE('',*,*,#5316,.F.);
#7199=ORIENTED_EDGE('',*,*,#5119,.F.);
#7200=ORIENTED_EDGE('',*,*,#5303,.T.);
#7201=ORIENTED_EDGE('',*,*,#5120,.F.);
#7202=ORIENTED_EDGE('',*,*,#5316,.T.);
#7203=ORIENTED_EDGE('',*,*,#5317,.T.);
#7204=ORIENTED_EDGE('',*,*,#5318,.F.);
#7205=ORIENTED_EDGE('',*,*,#5319,.T.);
#7206=ORIENTED_EDGE('',*,*,#5320,.T.);
#7207=ORIENTED_EDGE('',*,*,#5128,.T.);
#7208=ORIENTED_EDGE('',*,*,#5133,.F.);
#7209=ORIENTED_EDGE('',*,*,#5314,.T.);
#7210=ORIENTED_EDGE('',*,*,#5116,.F.);
#7211=ORIENTED_EDGE('',*,*,#5320,.F.);
#7212=ORIENTED_EDGE('',*,*,#5321,.T.);
#7213=ORIENTED_EDGE('',*,*,#5322,.F.);
#7214=ORIENTED_EDGE('',*,*,#5323,.F.);
#7215=ORIENTED_EDGE('',*,*,#5324,.F.);
#7216=ORIENTED_EDGE('',*,*,#5325,.T.);
#7217=ORIENTED_EDGE('',*,*,#5326,.F.);
#7218=ORIENTED_EDGE('',*,*,#5327,.F.);
#7219=ORIENTED_EDGE('',*,*,#5328,.F.);
#7220=ORIENTED_EDGE('',*,*,#5329,.T.);
#7221=ORIENTED_EDGE('',*,*,#5330,.T.);
#7222=ORIENTED_EDGE('',*,*,#5315,.T.);
#7223=ORIENTED_EDGE('',*,*,#5331,.T.);
#7224=ORIENTED_EDGE('',*,*,#5327,.T.);
#7225=ORIENTED_EDGE('',*,*,#5259,.T.);
#7226=ORIENTED_EDGE('',*,*,#5332,.T.);
#7227=ORIENTED_EDGE('',*,*,#5333,.T.);
#7228=ORIENTED_EDGE('',*,*,#5323,.T.);
#7229=ORIENTED_EDGE('',*,*,#5334,.T.);
#7230=ORIENTED_EDGE('',*,*,#5328,.T.);
#7231=ORIENTED_EDGE('',*,*,#5335,.T.);
#7232=ORIENTED_EDGE('',*,*,#5326,.T.);
#7233=ORIENTED_EDGE('',*,*,#5336,.T.);
#7234=ORIENTED_EDGE('',*,*,#5308,.T.);
#7235=ORIENTED_EDGE('',*,*,#5260,.T.);
#7236=ORIENTED_EDGE('',*,*,#5337,.T.);
#7237=ORIENTED_EDGE('',*,*,#5338,.T.);
#7238=ORIENTED_EDGE('',*,*,#5324,.T.);
#7239=ORIENTED_EDGE('',*,*,#5339,.T.);
#7240=ORIENTED_EDGE('',*,*,#5156,.F.);
#7241=ORIENTED_EDGE('',*,*,#5340,.T.);
#7242=ORIENTED_EDGE('',*,*,#5337,.F.);
#7243=ORIENTED_EDGE('',*,*,#5341,.T.);
#7244=ORIENTED_EDGE('',*,*,#5215,.F.);
#7245=ORIENTED_EDGE('',*,*,#5342,.T.);
#7246=ORIENTED_EDGE('',*,*,#5322,.T.);
#7247=ORIENTED_EDGE('',*,*,#5343,.T.);
#7248=ORIENTED_EDGE('',*,*,#5300,.T.);
#7249=ORIENTED_EDGE('',*,*,#5344,.T.);
#7250=ORIENTED_EDGE('',*,*,#5306,.T.);
#7251=ORIENTED_EDGE('',*,*,#5345,.T.);
#7252=ORIENTED_EDGE('',*,*,#5346,.T.);
#7253=ORIENTED_EDGE('',*,*,#5124,.F.);
#7254=ORIENTED_EDGE('',*,*,#5305,.T.);
#7255=ORIENTED_EDGE('',*,*,#5347,.T.);
#7256=ORIENTED_EDGE('',*,*,#5348,.F.);
#7257=ORIENTED_EDGE('',*,*,#5349,.T.);
#7258=ORIENTED_EDGE('',*,*,#5346,.F.);
#7259=ORIENTED_EDGE('',*,*,#5350,.T.);
#7260=ORIENTED_EDGE('',*,*,#5351,.F.);
#7261=ORIENTED_EDGE('',*,*,#5185,.F.);
#7262=ORIENTED_EDGE('',*,*,#5352,.T.);
#7263=ORIENTED_EDGE('',*,*,#5301,.T.);
#7264=ORIENTED_EDGE('',*,*,#5353,.T.);
#7265=ORIENTED_EDGE('',*,*,#5354,.T.);
#7266=ORIENTED_EDGE('',*,*,#5355,.T.);
#7267=ORIENTED_EDGE('',*,*,#5299,.T.);
#7268=ORIENTED_EDGE('',*,*,#5356,.T.);
#7269=ORIENTED_EDGE('',*,*,#5163,.F.);
#7270=ORIENTED_EDGE('',*,*,#5357,.T.);
#7271=ORIENTED_EDGE('',*,*,#5354,.F.);
#7272=ORIENTED_EDGE('',*,*,#5358,.T.);
#7273=ORIENTED_EDGE('',*,*,#5329,.F.);
#7274=ORIENTED_EDGE('',*,*,#5359,.F.);
#7275=ORIENTED_EDGE('',*,*,#4832,.F.);
#7276=ORIENTED_EDGE('',*,*,#5360,.F.);
#7277=ORIENTED_EDGE('',*,*,#5361,.T.);
#7278=ORIENTED_EDGE('',*,*,#5333,.F.);
#7279=ORIENTED_EDGE('',*,*,#5362,.T.);
#7280=ORIENTED_EDGE('',*,*,#5166,.T.);
#7281=ORIENTED_EDGE('',*,*,#5359,.T.);
#7282=ORIENTED_EDGE('',*,*,#5311,.F.);
#7283=ORIENTED_EDGE('',*,*,#5317,.F.);
#7284=ORIENTED_EDGE('',*,*,#5330,.F.);
#7285=ORIENTED_EDGE('',*,*,#5361,.F.);
#7286=ORIENTED_EDGE('',*,*,#5363,.F.);
#7287=ORIENTED_EDGE('',*,*,#5364,.F.);
#7288=ORIENTED_EDGE('',*,*,#5332,.F.);
#7289=ORIENTED_EDGE('',*,*,#5258,.T.);
#7290=ORIENTED_EDGE('',*,*,#5365,.F.);
#7291=ORIENTED_EDGE('',*,*,#5366,.F.);
#7292=ORIENTED_EDGE('',*,*,#5362,.F.);
#7293=ORIENTED_EDGE('',*,*,#5318,.T.);
#7294=ORIENTED_EDGE('',*,*,#5132,.T.);
#7295=ORIENTED_EDGE('',*,*,#5367,.T.);
#7296=ORIENTED_EDGE('',*,*,#5368,.T.);
#7297=ORIENTED_EDGE('',*,*,#5351,.T.);
#7298=ORIENTED_EDGE('',*,*,#5369,.T.);
#7299=ORIENTED_EDGE('',*,*,#5370,.F.);
#7300=ORIENTED_EDGE('',*,*,#5371,.T.);
#7301=ORIENTED_EDGE('',*,*,#5350,.F.);
#7302=ORIENTED_EDGE('',*,*,#5347,.F.);
#7303=ORIENTED_EDGE('',*,*,#5310,.F.);
#7304=ORIENTED_EDGE('',*,*,#5344,.F.);
#7305=ORIENTED_EDGE('',*,*,#5355,.F.);
#7306=ORIENTED_EDGE('',*,*,#5372,.F.);
#7307=ORIENTED_EDGE('',*,*,#5373,.F.);
#7308=ORIENTED_EDGE('',*,*,#5374,.F.);
#7309=ORIENTED_EDGE('',*,*,#5369,.F.);
#7310=ORIENTED_EDGE('',*,*,#5357,.F.);
#7311=ORIENTED_EDGE('',*,*,#5162,.F.);
#7312=ORIENTED_EDGE('',*,*,#5375,.T.);
#7313=ORIENTED_EDGE('',*,*,#5372,.T.);
#7314=ORIENTED_EDGE('',*,*,#5180,.F.);
#7315=ORIENTED_EDGE('',*,*,#5376,.T.);
#7316=ORIENTED_EDGE('',*,*,#5202,.F.);
#7317=ORIENTED_EDGE('',*,*,#5377,.T.);
#7318=ORIENTED_EDGE('',*,*,#5170,.F.);
#7319=ORIENTED_EDGE('',*,*,#5353,.F.);
#7320=ORIENTED_EDGE('',*,*,#5345,.F.);
#7321=ORIENTED_EDGE('',*,*,#5336,.F.);
#7322=ORIENTED_EDGE('',*,*,#5334,.F.);
#7323=ORIENTED_EDGE('',*,*,#5342,.F.);
#7324=ORIENTED_EDGE('',*,*,#5217,.F.);
#7325=ORIENTED_EDGE('',*,*,#5208,.F.);
#7326=ORIENTED_EDGE('',*,*,#5199,.F.);
#7327=ORIENTED_EDGE('',*,*,#5376,.F.);
#7328=ORIENTED_EDGE('',*,*,#5182,.F.);
#7329=ORIENTED_EDGE('',*,*,#5172,.F.);
#7330=ORIENTED_EDGE('',*,*,#5283,.F.);
#7331=ORIENTED_EDGE('',*,*,#5285,.F.);
#7332=ORIENTED_EDGE('',*,*,#5378,.T.);
#7333=ORIENTED_EDGE('',*,*,#5196,.T.);
#7334=ORIENTED_EDGE('',*,*,#5297,.F.);
#7335=ORIENTED_EDGE('',*,*,#5379,.T.);
#7336=ORIENTED_EDGE('',*,*,#5373,.T.);
#7337=ORIENTED_EDGE('',*,*,#5375,.F.);
#7338=ORIENTED_EDGE('',*,*,#5380,.T.);
#7339=ORIENTED_EDGE('',*,*,#5370,.T.);
#7340=ORIENTED_EDGE('',*,*,#5374,.T.);
#7341=ORIENTED_EDGE('',*,*,#5379,.F.);
#7342=ORIENTED_EDGE('',*,*,#5381,.F.);
#7343=ORIENTED_EDGE('',*,*,#5341,.F.);
#7344=ORIENTED_EDGE('',*,*,#5382,.T.);
#7345=ORIENTED_EDGE('',*,*,#5383,.T.);
#7346=ORIENTED_EDGE('',*,*,#5157,.T.);
#7347=ORIENTED_EDGE('',*,*,#5384,.T.);
#7348=ORIENTED_EDGE('',*,*,#5153,.T.);
#7349=ORIENTED_EDGE('',*,*,#5383,.F.);
#7350=ORIENTED_EDGE('',*,*,#5385,.T.);
#7351=ORIENTED_EDGE('',*,*,#5367,.F.);
#7352=ORIENTED_EDGE('',*,*,#5150,.F.);
#7353=ORIENTED_EDGE('',*,*,#5384,.F.);
#7354=ORIENTED_EDGE('',*,*,#5386,.T.);
#7355=ORIENTED_EDGE('',*,*,#5319,.F.);
#7356=ORIENTED_EDGE('',*,*,#5368,.F.);
#7357=ORIENTED_EDGE('',*,*,#5386,.F.);
#7358=ORIENTED_EDGE('',*,*,#5385,.F.);
#7359=ORIENTED_EDGE('',*,*,#5382,.F.);
#7360=ORIENTED_EDGE('',*,*,#5339,.F.);
#7361=ORIENTED_EDGE('',*,*,#5335,.F.);
#7362=ORIENTED_EDGE('',*,*,#5331,.F.);
#7363=ORIENTED_EDGE('',*,*,#5321,.F.);
#7364=ORIENTED_EDGE('',*,*,#5309,.F.);
#7365=ORIENTED_EDGE('',*,*,#5387,.F.);
#7366=ORIENTED_EDGE('',*,*,#5388,.F.);
#7367=ORIENTED_EDGE('',*,*,#5293,.F.);
#7368=ORIENTED_EDGE('',*,*,#5262,.T.);
#7369=ORIENTED_EDGE('',*,*,#5389,.F.);
#7370=ORIENTED_EDGE('',*,*,#5390,.F.);
#7371=ORIENTED_EDGE('',*,*,#5391,.T.);
#7372=ORIENTED_EDGE('',*,*,#5392,.F.);
#7373=ORIENTED_EDGE('',*,*,#5312,.F.);
#7374=ORIENTED_EDGE('',*,*,#5364,.T.);
#7375=ORIENTED_EDGE('',*,*,#5393,.F.);
#7376=ORIENTED_EDGE('',*,*,#4837,.F.);
#7377=ORIENTED_EDGE('',*,*,#5394,.F.);
#7378=ORIENTED_EDGE('',*,*,#5395,.T.);
#7379=ORIENTED_EDGE('',*,*,#4829,.F.);
#7380=ORIENTED_EDGE('',*,*,#5396,.F.);
#7381=ORIENTED_EDGE('',*,*,#5397,.F.);
#7382=ORIENTED_EDGE('',*,*,#5393,.T.);
#7383=ORIENTED_EDGE('',*,*,#5363,.T.);
#7384=ORIENTED_EDGE('',*,*,#5360,.T.);
#7385=ORIENTED_EDGE('',*,*,#4835,.T.);
#7386=ORIENTED_EDGE('',*,*,#5366,.T.);
#7387=ORIENTED_EDGE('',*,*,#5398,.T.);
#7388=ORIENTED_EDGE('',*,*,#5396,.T.);
#7389=ORIENTED_EDGE('',*,*,#5167,.T.);
#7390=ORIENTED_EDGE('',*,*,#5397,.T.);
#7391=ORIENTED_EDGE('',*,*,#5399,.T.);
#7392=ORIENTED_EDGE('',*,*,#5392,.T.);
#7393=ORIENTED_EDGE('',*,*,#5400,.T.);
#7394=ORIENTED_EDGE('',*,*,#4818,.F.);
#7395=ORIENTED_EDGE('',*,*,#5401,.T.);
#7396=ORIENTED_EDGE('',*,*,#5390,.T.);
#7397=ORIENTED_EDGE('',*,*,#5402,.T.);
#7398=ORIENTED_EDGE('',*,*,#5313,.F.);
#7399=ORIENTED_EDGE('',*,*,#5394,.T.);
#7400=ORIENTED_EDGE('',*,*,#5403,.T.);
#7401=ORIENTED_EDGE('',*,*,#5387,.T.);
#7402=ORIENTED_EDGE('',*,*,#5241,.F.);
#7403=ORIENTED_EDGE('',*,*,#5404,.T.);
#7404=ORIENTED_EDGE('',*,*,#5365,.T.);
#7405=ORIENTED_EDGE('',*,*,#5257,.T.);
#7406=ORIENTED_EDGE('',*,*,#5248,.F.);
#7407=ORIENTED_EDGE('',*,*,#5388,.T.);
#7408=ORIENTED_EDGE('',*,*,#5405,.T.);
#7409=ORIENTED_EDGE('',*,*,#5389,.T.);
#7410=ORIENTED_EDGE('',*,*,#5406,.T.);
#7411=ORIENTED_EDGE('',*,*,#4826,.F.);
#7412=ORIENTED_EDGE('',*,*,#4830,.F.);
#7413=ORIENTED_EDGE('',*,*,#5395,.F.);
#7414=ORIENTED_EDGE('',*,*,#5400,.F.);
#7415=ORIENTED_EDGE('',*,*,#5391,.F.);
#7416=ORIENTED_EDGE('',*,*,#5401,.F.);
#7417=ORIENTED_EDGE('',*,*,#4821,.F.);
#7418=ORIENTED_EDGE('',*,*,#4823,.F.);
#7419=ORIENTED_EDGE('',*,*,#5402,.F.);
#7420=ORIENTED_EDGE('',*,*,#5405,.F.);
#7421=ORIENTED_EDGE('',*,*,#5403,.F.);
#7422=ORIENTED_EDGE('',*,*,#4836,.F.);
#7423=ORIENTED_EDGE('',*,*,#5265,.T.);
#7424=ORIENTED_EDGE('',*,*,#5289,.F.);
#7425=ORIENTED_EDGE('',*,*,#5286,.F.);
#7426=ORIENTED_EDGE('',*,*,#5296,.F.);
#7427=ORIENTED_EDGE('',*,*,#5194,.F.);
#7428=ORIENTED_EDGE('',*,*,#5378,.F.);
#7429=ORIENTED_EDGE('',*,*,#5290,.F.);
#7430=ORIENTED_EDGE('',*,*,#5292,.F.);
#7431=ORIENTED_EDGE('',*,*,#5238,.F.);
#7432=ORIENTED_EDGE('',*,*,#5240,.F.);
#7433=ORIENTED_EDGE('',*,*,#5407,.T.);
#7434=ORIENTED_EDGE('',*,*,#5225,.T.);
#7435=ORIENTED_EDGE('',*,*,#5269,.F.);
#7436=ORIENTED_EDGE('',*,*,#5256,.T.);
#7437=ORIENTED_EDGE('',*,*,#5245,.F.);
#7438=ORIENTED_EDGE('',*,*,#5242,.F.);
#7439=ORIENTED_EDGE('',*,*,#5268,.F.);
#7440=ORIENTED_EDGE('',*,*,#5223,.F.);
#7441=ORIENTED_EDGE('',*,*,#5407,.F.);
#7442=ORIENTED_EDGE('',*,*,#5247,.F.);
#7443=ORIENTED_EDGE('',*,*,#5250,.F.);
#7444=ORIENTED_EDGE('',*,*,#5228,.F.);
#7445=ORIENTED_EDGE('',*,*,#5255,.F.);
#7446=ORIENTED_EDGE('',*,*,#5281,.F.);
#7447=ORIENTED_EDGE('',*,*,#5279,.F.);
#7448=ORIENTED_EDGE('',*,*,#5273,.F.);
#7449=ORIENTED_EDGE('',*,*,#5294,.F.);
#7450=ORIENTED_EDGE('',*,*,#5406,.F.);
#7451=ORIENTED_EDGE('',*,*,#5399,.F.);
#7452=ORIENTED_EDGE('',*,*,#5398,.F.);
#7453=ORIENTED_EDGE('',*,*,#5404,.F.);
#7454=ORIENTED_EDGE('',*,*,#5236,.F.);
#7455=ORIENTED_EDGE('',*,*,#5234,.F.);
#7456=ORIENTED_EDGE('',*,*,#5408,.F.);
#7457=ORIENTED_EDGE('',*,*,#5204,.F.);
#7458=ORIENTED_EDGE('',*,*,#5221,.F.);
#7459=ORIENTED_EDGE('',*,*,#5270,.F.);
#7460=ORIENTED_EDGE('',*,*,#5224,.F.);
#7461=ORIENTED_EDGE('',*,*,#5212,.F.);
#7462=ORIENTED_EDGE('',*,*,#5409,.F.);
#7463=ORIENTED_EDGE('',*,*,#5187,.F.);
#7464=ORIENTED_EDGE('',*,*,#5192,.F.);
#7465=ORIENTED_EDGE('',*,*,#5298,.F.);
#7466=ORIENTED_EDGE('',*,*,#5195,.F.);
#7467=ORIENTED_EDGE('',*,*,#5177,.F.);
#7468=ORIENTED_EDGE('',*,*,#5409,.T.);
#7469=ORIENTED_EDGE('',*,*,#5176,.F.);
#7470=ORIENTED_EDGE('',*,*,#5377,.F.);
#7471=ORIENTED_EDGE('',*,*,#5205,.F.);
#7472=ORIENTED_EDGE('',*,*,#5408,.T.);
#7473=ORIENTED_EDGE('',*,*,#5211,.F.);
#7474=ORIENTED_EDGE('',*,*,#5343,.F.);
#7475=ORIENTED_EDGE('',*,*,#5325,.F.);
#7476=ORIENTED_EDGE('',*,*,#5338,.F.);
#7477=ORIENTED_EDGE('',*,*,#5340,.F.);
#7478=ORIENTED_EDGE('',*,*,#5410,.F.);
#7479=ORIENTED_EDGE('',*,*,#5358,.F.);
#7480=ORIENTED_EDGE('',*,*,#5356,.F.);
#7481=ORIENTED_EDGE('',*,*,#5302,.F.);
#7482=ORIENTED_EDGE('',*,*,#5352,.F.);
#7483=ORIENTED_EDGE('',*,*,#5188,.F.);
#7484=ORIENTED_EDGE('',*,*,#5411,.T.);
#7485=ORIENTED_EDGE('',*,*,#5412,.F.);
#7486=ORIENTED_EDGE('',*,*,#5125,.F.);
#7487=ORIENTED_EDGE('',*,*,#5349,.F.);
#7488=ORIENTED_EDGE('',*,*,#5413,.F.);
#7489=ORIENTED_EDGE('',*,*,#5414,.T.);
#7490=ORIENTED_EDGE('',*,*,#5415,.T.);
#7491=ORIENTED_EDGE('',*,*,#5416,.F.);
#7492=ORIENTED_EDGE('',*,*,#5417,.F.);
#7493=ORIENTED_EDGE('',*,*,#5418,.T.);
#7494=ORIENTED_EDGE('',*,*,#5419,.T.);
#7495=ORIENTED_EDGE('',*,*,#5420,.F.);
#7496=ORIENTED_EDGE('',*,*,#5421,.F.);
#7497=ORIENTED_EDGE('',*,*,#5422,.F.);
#7498=ORIENTED_EDGE('',*,*,#5423,.T.);
#7499=ORIENTED_EDGE('',*,*,#5424,.F.);
#7500=ORIENTED_EDGE('',*,*,#5425,.F.);
#7501=ORIENTED_EDGE('',*,*,#5426,.F.);
#7502=ORIENTED_EDGE('',*,*,#5427,.F.);
#7503=ORIENTED_EDGE('',*,*,#5411,.F.);
#7504=ORIENTED_EDGE('',*,*,#5348,.T.);
#7505=ORIENTED_EDGE('',*,*,#5371,.F.);
#7506=ORIENTED_EDGE('',*,*,#5428,.T.);
#7507=ORIENTED_EDGE('',*,*,#5414,.F.);
#7508=ORIENTED_EDGE('',*,*,#5413,.T.);
#7509=ORIENTED_EDGE('',*,*,#5381,.T.);
#7510=ORIENTED_EDGE('',*,*,#5161,.T.);
#7511=ORIENTED_EDGE('',*,*,#5429,.F.);
#7512=ORIENTED_EDGE('',*,*,#5428,.F.);
#7513=ORIENTED_EDGE('',*,*,#5380,.F.);
#7514=ORIENTED_EDGE('',*,*,#5430,.F.);
#7515=ORIENTED_EDGE('',*,*,#5431,.T.);
#7516=ORIENTED_EDGE('',*,*,#5432,.T.);
#7517=ORIENTED_EDGE('',*,*,#5433,.F.);
#7518=ORIENTED_EDGE('',*,*,#5434,.F.);
#7519=ORIENTED_EDGE('',*,*,#5435,.T.);
#7520=ORIENTED_EDGE('',*,*,#5430,.T.);
#7521=ORIENTED_EDGE('',*,*,#5436,.F.);
#7522=ORIENTED_EDGE('',*,*,#5437,.F.);
#7523=ORIENTED_EDGE('',*,*,#5438,.T.);
#7524=ORIENTED_EDGE('',*,*,#5434,.T.);
#7525=ORIENTED_EDGE('',*,*,#5439,.F.);
#7526=ORIENTED_EDGE('',*,*,#4768,.F.);
#7527=ORIENTED_EDGE('',*,*,#4773,.T.);
#7528=ORIENTED_EDGE('',*,*,#5440,.F.);
#7529=ORIENTED_EDGE('',*,*,#5441,.F.);
#7530=ORIENTED_EDGE('',*,*,#5442,.T.);
#7531=ORIENTED_EDGE('',*,*,#5443,.T.);
#7532=ORIENTED_EDGE('',*,*,#5444,.T.);
#7533=ORIENTED_EDGE('',*,*,#5445,.T.);
#7534=ORIENTED_EDGE('',*,*,#5446,.T.);
#7535=ORIENTED_EDGE('',*,*,#5447,.T.);
#7536=ORIENTED_EDGE('',*,*,#5448,.T.);
#7537=ORIENTED_EDGE('',*,*,#5445,.F.);
#7538=ORIENTED_EDGE('',*,*,#5449,.T.);
#7539=ORIENTED_EDGE('',*,*,#5450,.T.);
#7540=ORIENTED_EDGE('',*,*,#5451,.T.);
#7541=ORIENTED_EDGE('',*,*,#5452,.T.);
#7542=ORIENTED_EDGE('',*,*,#5453,.T.);
#7543=ORIENTED_EDGE('',*,*,#5454,.T.);
#7544=ORIENTED_EDGE('',*,*,#5449,.F.);
#7545=ORIENTED_EDGE('',*,*,#5455,.T.);
#7546=ORIENTED_EDGE('',*,*,#5456,.T.);
#7547=ORIENTED_EDGE('',*,*,#5453,.F.);
#7548=ORIENTED_EDGE('',*,*,#5457,.T.);
#7549=ORIENTED_EDGE('',*,*,#5447,.F.);
#7550=ORIENTED_EDGE('',*,*,#5458,.T.);
#7551=ORIENTED_EDGE('',*,*,#5459,.T.);
#7552=ORIENTED_EDGE('',*,*,#5443,.F.);
#7553=ORIENTED_EDGE('',*,*,#5460,.T.);
#7554=ORIENTED_EDGE('',*,*,#5461,.T.);
#7555=ORIENTED_EDGE('',*,*,#5462,.T.);
#7556=ORIENTED_EDGE('',*,*,#5458,.F.);
#7557=ORIENTED_EDGE('',*,*,#5463,.T.);
#7558=ORIENTED_EDGE('',*,*,#5463,.F.);
#7559=ORIENTED_EDGE('',*,*,#5460,.F.);
#7560=ORIENTED_EDGE('',*,*,#5442,.F.);
#7561=ORIENTED_EDGE('',*,*,#5464,.F.);
#7562=ORIENTED_EDGE('',*,*,#5465,.T.);
#7563=ORIENTED_EDGE('',*,*,#5466,.T.);
#7564=ORIENTED_EDGE('',*,*,#5448,.F.);
#7565=ORIENTED_EDGE('',*,*,#5467,.T.);
#7566=ORIENTED_EDGE('',*,*,#5468,.T.);
#7567=ORIENTED_EDGE('',*,*,#5464,.T.);
#7568=ORIENTED_EDGE('',*,*,#5457,.F.);
#7569=ORIENTED_EDGE('',*,*,#5455,.F.);
#7570=ORIENTED_EDGE('',*,*,#5452,.F.);
#7571=ORIENTED_EDGE('',*,*,#5469,.T.);
#7572=ORIENTED_EDGE('',*,*,#5470,.F.);
#7573=ORIENTED_EDGE('',*,*,#5467,.F.);
#7574=ORIENTED_EDGE('',*,*,#5471,.T.);
#7575=ORIENTED_EDGE('',*,*,#5472,.T.);
#7576=ORIENTED_EDGE('',*,*,#5473,.T.);
#7577=ORIENTED_EDGE('',*,*,#5474,.T.);
#7578=ORIENTED_EDGE('',*,*,#5475,.T.);
#7579=ORIENTED_EDGE('',*,*,#5476,.T.);
#7580=ORIENTED_EDGE('',*,*,#5472,.F.);
#7581=ORIENTED_EDGE('',*,*,#5477,.T.);
#7582=ORIENTED_EDGE('',*,*,#5478,.T.);
#7583=ORIENTED_EDGE('',*,*,#5479,.T.);
#7584=ORIENTED_EDGE('',*,*,#5475,.F.);
#7585=ORIENTED_EDGE('',*,*,#5480,.T.);
#7586=ORIENTED_EDGE('',*,*,#5481,.T.);
#7587=ORIENTED_EDGE('',*,*,#5474,.F.);
#7588=ORIENTED_EDGE('',*,*,#5482,.T.);
#7589=ORIENTED_EDGE('',*,*,#5483,.T.);
#7590=ORIENTED_EDGE('',*,*,#5484,.T.);
#7591=ORIENTED_EDGE('',*,*,#5485,.T.);
#7592=ORIENTED_EDGE('',*,*,#5486,.T.);
#7593=ORIENTED_EDGE('',*,*,#5487,.T.);
#7594=ORIENTED_EDGE('',*,*,#5488,.T.);
#7595=ORIENTED_EDGE('',*,*,#5489,.T.);
#7596=ORIENTED_EDGE('',*,*,#5484,.F.);
#7597=ORIENTED_EDGE('',*,*,#5490,.T.);
#7598=ORIENTED_EDGE('',*,*,#5491,.T.);
#7599=ORIENTED_EDGE('',*,*,#5488,.F.);
#7600=ORIENTED_EDGE('',*,*,#5492,.T.);
#7601=ORIENTED_EDGE('',*,*,#5483,.F.);
#7602=ORIENTED_EDGE('',*,*,#5480,.F.);
#7603=ORIENTED_EDGE('',*,*,#5477,.F.);
#7604=ORIENTED_EDGE('',*,*,#5471,.F.);
#7605=ORIENTED_EDGE('',*,*,#5493,.F.);
#7606=ORIENTED_EDGE('',*,*,#5494,.T.);
#7607=ORIENTED_EDGE('',*,*,#5495,.T.);
#7608=ORIENTED_EDGE('',*,*,#5481,.F.);
#7609=ORIENTED_EDGE('',*,*,#5496,.T.);
#7610=ORIENTED_EDGE('',*,*,#5497,.T.);
#7611=ORIENTED_EDGE('',*,*,#5493,.T.);
#7612=ORIENTED_EDGE('',*,*,#5492,.F.);
#7613=ORIENTED_EDGE('',*,*,#5490,.F.);
#7614=ORIENTED_EDGE('',*,*,#5487,.F.);
#7615=ORIENTED_EDGE('',*,*,#5498,.T.);
#7616=ORIENTED_EDGE('',*,*,#5499,.F.);
#7617=ORIENTED_EDGE('',*,*,#5496,.F.);
#7618=ORIENTED_EDGE('',*,*,#5500,.T.);
#7619=ORIENTED_EDGE('',*,*,#5501,.T.);
#7620=ORIENTED_EDGE('',*,*,#5502,.T.);
#7621=ORIENTED_EDGE('',*,*,#5503,.T.);
#7622=ORIENTED_EDGE('',*,*,#5504,.T.);
#7623=ORIENTED_EDGE('',*,*,#5505,.T.);
#7624=ORIENTED_EDGE('',*,*,#5501,.F.);
#7625=ORIENTED_EDGE('',*,*,#5506,.T.);
#7626=ORIENTED_EDGE('',*,*,#5507,.T.);
#7627=ORIENTED_EDGE('',*,*,#5503,.F.);
#7628=ORIENTED_EDGE('',*,*,#5508,.T.);
#7629=ORIENTED_EDGE('',*,*,#5509,.T.);
#7630=ORIENTED_EDGE('',*,*,#5510,.T.);
#7631=ORIENTED_EDGE('',*,*,#5511,.T.);
#7632=ORIENTED_EDGE('',*,*,#5512,.T.);
#7633=ORIENTED_EDGE('',*,*,#5509,.F.);
#7634=ORIENTED_EDGE('',*,*,#5513,.T.);
#7635=ORIENTED_EDGE('',*,*,#5514,.T.);
#7636=ORIENTED_EDGE('',*,*,#5511,.F.);
#7637=ORIENTED_EDGE('',*,*,#5515,.T.);
#7638=ORIENTED_EDGE('',*,*,#5516,.T.);
#7639=ORIENTED_EDGE('',*,*,#5517,.T.);
#7640=ORIENTED_EDGE('',*,*,#5518,.T.);
#7641=ORIENTED_EDGE('',*,*,#5504,.F.);
#7642=ORIENTED_EDGE('',*,*,#5519,.T.);
#7643=ORIENTED_EDGE('',*,*,#5520,.T.);
#7644=ORIENTED_EDGE('',*,*,#5517,.F.);
#7645=ORIENTED_EDGE('',*,*,#5521,.T.);
#7646=ORIENTED_EDGE('',*,*,#5513,.F.);
#7647=ORIENTED_EDGE('',*,*,#5522,.T.);
#7648=ORIENTED_EDGE('',*,*,#5523,.T.);
#7649=ORIENTED_EDGE('',*,*,#5524,.T.);
#7650=ORIENTED_EDGE('',*,*,#5523,.F.);
#7651=ORIENTED_EDGE('',*,*,#5525,.T.);
#7652=ORIENTED_EDGE('',*,*,#5505,.F.);
#7653=ORIENTED_EDGE('',*,*,#5518,.F.);
#7654=ORIENTED_EDGE('',*,*,#5526,.T.);
#7655=ORIENTED_EDGE('',*,*,#5527,.F.);
#7656=ORIENTED_EDGE('',*,*,#5528,.F.);
#7657=ORIENTED_EDGE('',*,*,#5529,.T.);
#7658=ORIENTED_EDGE('',*,*,#5520,.F.);
#7659=ORIENTED_EDGE('',*,*,#5530,.F.);
#7660=ORIENTED_EDGE('',*,*,#5525,.F.);
#7661=ORIENTED_EDGE('',*,*,#5531,.F.);
#7662=ORIENTED_EDGE('',*,*,#5532,.F.);
#7663=ORIENTED_EDGE('',*,*,#5533,.F.);
#7664=ORIENTED_EDGE('',*,*,#5534,.F.);
#7665=ORIENTED_EDGE('',*,*,#5535,.F.);
#7666=ORIENTED_EDGE('',*,*,#5536,.F.);
#7667=ORIENTED_EDGE('',*,*,#5537,.F.);
#7668=ORIENTED_EDGE('',*,*,#5538,.F.);
#7669=ORIENTED_EDGE('',*,*,#5539,.F.);
#7670=ORIENTED_EDGE('',*,*,#5540,.F.);
#7671=ORIENTED_EDGE('',*,*,#5526,.F.);
#7672=ORIENTED_EDGE('',*,*,#5541,.F.);
#7673=ORIENTED_EDGE('',*,*,#5494,.F.);
#7674=ORIENTED_EDGE('',*,*,#5542,.T.);
#7675=ORIENTED_EDGE('',*,*,#5506,.F.);
#7676=ORIENTED_EDGE('',*,*,#5500,.F.);
#7677=ORIENTED_EDGE('',*,*,#5507,.F.);
#7678=ORIENTED_EDGE('',*,*,#5543,.T.);
#7679=ORIENTED_EDGE('',*,*,#5544,.T.);
#7680=ORIENTED_EDGE('',*,*,#5541,.T.);
#7681=ORIENTED_EDGE('',*,*,#5545,.T.);
#7682=ORIENTED_EDGE('',*,*,#5546,.T.);
#7683=ORIENTED_EDGE('',*,*,#5547,.T.);
#7684=ORIENTED_EDGE('',*,*,#5548,.T.);
#7685=ORIENTED_EDGE('',*,*,#5549,.T.);
#7686=ORIENTED_EDGE('',*,*,#5550,.T.);
#7687=ORIENTED_EDGE('',*,*,#5546,.F.);
#7688=ORIENTED_EDGE('',*,*,#5551,.T.);
#7689=ORIENTED_EDGE('',*,*,#5552,.T.);
#7690=ORIENTED_EDGE('',*,*,#5548,.F.);
#7691=ORIENTED_EDGE('',*,*,#5553,.T.);
#7692=ORIENTED_EDGE('',*,*,#5554,.T.);
#7693=ORIENTED_EDGE('',*,*,#5555,.T.);
#7694=ORIENTED_EDGE('',*,*,#5556,.T.);
#7695=ORIENTED_EDGE('',*,*,#5557,.T.);
#7696=ORIENTED_EDGE('',*,*,#5554,.F.);
#7697=ORIENTED_EDGE('',*,*,#5558,.T.);
#7698=ORIENTED_EDGE('',*,*,#5559,.T.);
#7699=ORIENTED_EDGE('',*,*,#5556,.F.);
#7700=ORIENTED_EDGE('',*,*,#5528,.T.);
#7701=ORIENTED_EDGE('',*,*,#5560,.T.);
#7702=ORIENTED_EDGE('',*,*,#5561,.T.);
#7703=ORIENTED_EDGE('',*,*,#5562,.T.);
#7704=ORIENTED_EDGE('',*,*,#5549,.F.);
#7705=ORIENTED_EDGE('',*,*,#5563,.T.);
#7706=ORIENTED_EDGE('',*,*,#5538,.T.);
#7707=ORIENTED_EDGE('',*,*,#5561,.F.);
#7708=ORIENTED_EDGE('',*,*,#5564,.T.);
#7709=ORIENTED_EDGE('',*,*,#5558,.F.);
#7710=ORIENTED_EDGE('',*,*,#5527,.T.);
#7711=ORIENTED_EDGE('',*,*,#5565,.T.);
#7712=ORIENTED_EDGE('',*,*,#5566,.T.);
#7713=ORIENTED_EDGE('',*,*,#5565,.F.);
#7714=ORIENTED_EDGE('',*,*,#5540,.T.);
#7715=ORIENTED_EDGE('',*,*,#5550,.F.);
#7716=ORIENTED_EDGE('',*,*,#5562,.F.);
#7717=ORIENTED_EDGE('',*,*,#5537,.T.);
#7718=ORIENTED_EDGE('',*,*,#5567,.T.);
#7719=ORIENTED_EDGE('',*,*,#5568,.T.);
#7720=ORIENTED_EDGE('',*,*,#5569,.F.);
#7721=ORIENTED_EDGE('',*,*,#5465,.F.);
#7722=ORIENTED_EDGE('',*,*,#5570,.T.);
#7723=ORIENTED_EDGE('',*,*,#5551,.F.);
#7724=ORIENTED_EDGE('',*,*,#5545,.F.);
#7725=ORIENTED_EDGE('',*,*,#5552,.F.);
#7726=ORIENTED_EDGE('',*,*,#5571,.T.);
#7727=ORIENTED_EDGE('',*,*,#5572,.T.);
#7728=ORIENTED_EDGE('',*,*,#5569,.T.);
#7729=ORIENTED_EDGE('',*,*,#5573,.F.);
#7730=ORIENTED_EDGE('',*,*,#5574,.F.);
#7731=ORIENTED_EDGE('',*,*,#5575,.F.);
#7732=ORIENTED_EDGE('',*,*,#5576,.T.);
#7733=ORIENTED_EDGE('',*,*,#5577,.F.);
#7734=ORIENTED_EDGE('',*,*,#5578,.F.);
#7735=ORIENTED_EDGE('',*,*,#5579,.F.);
#7736=ORIENTED_EDGE('',*,*,#5580,.F.);
#7737=ORIENTED_EDGE('',*,*,#5581,.F.);
#7738=ORIENTED_EDGE('',*,*,#5582,.F.);
#7739=ORIENTED_EDGE('',*,*,#5583,.F.);
#7740=ORIENTED_EDGE('',*,*,#5584,.F.);
#7741=ORIENTED_EDGE('',*,*,#5585,.F.);
#7742=ORIENTED_EDGE('',*,*,#5586,.T.);
#7743=ORIENTED_EDGE('',*,*,#5535,.T.);
#7744=ORIENTED_EDGE('',*,*,#5584,.T.);
#7745=ORIENTED_EDGE('',*,*,#5587,.T.);
#7746=ORIENTED_EDGE('',*,*,#5580,.T.);
#7747=ORIENTED_EDGE('',*,*,#5588,.T.);
#7748=ORIENTED_EDGE('',*,*,#5589,.T.);
#7749=ORIENTED_EDGE('',*,*,#5590,.T.);
#7750=ORIENTED_EDGE('',*,*,#5591,.F.);
#7751=ORIENTED_EDGE('',*,*,#5592,.F.);
#7752=ORIENTED_EDGE('',*,*,#5593,.F.);
#7753=ORIENTED_EDGE('',*,*,#5594,.F.);
#7754=ORIENTED_EDGE('',*,*,#5595,.F.);
#7755=ORIENTED_EDGE('',*,*,#5596,.F.);
#7756=ORIENTED_EDGE('',*,*,#5579,.T.);
#7757=ORIENTED_EDGE('',*,*,#5597,.F.);
#7758=ORIENTED_EDGE('',*,*,#5595,.T.);
#7759=ORIENTED_EDGE('',*,*,#5598,.T.);
#7760=ORIENTED_EDGE('',*,*,#5599,.F.);
#7761=ORIENTED_EDGE('',*,*,#5600,.T.);
#7762=ORIENTED_EDGE('',*,*,#5601,.T.);
#7763=ORIENTED_EDGE('',*,*,#5602,.T.);
#7764=ORIENTED_EDGE('',*,*,#5603,.F.);
#7765=ORIENTED_EDGE('',*,*,#5593,.T.);
#7766=ORIENTED_EDGE('',*,*,#5604,.F.);
#7767=ORIENTED_EDGE('',*,*,#5601,.F.);
#7768=ORIENTED_EDGE('',*,*,#5605,.T.);
#7769=ORIENTED_EDGE('',*,*,#5606,.F.);
#7770=ORIENTED_EDGE('',*,*,#5607,.F.);
#7771=ORIENTED_EDGE('',*,*,#5608,.F.);
#7772=ORIENTED_EDGE('',*,*,#5609,.T.);
#7773=ORIENTED_EDGE('',*,*,#5610,.F.);
#7774=ORIENTED_EDGE('',*,*,#5611,.F.);
#7775=ORIENTED_EDGE('',*,*,#5612,.F.);
#7776=ORIENTED_EDGE('',*,*,#5613,.T.);
#7777=ORIENTED_EDGE('',*,*,#5614,.T.);
#7778=ORIENTED_EDGE('',*,*,#5594,.T.);
#7779=ORIENTED_EDGE('',*,*,#5615,.T.);
#7780=ORIENTED_EDGE('',*,*,#5611,.T.);
#7781=ORIENTED_EDGE('',*,*,#5533,.T.);
#7782=ORIENTED_EDGE('',*,*,#5616,.T.);
#7783=ORIENTED_EDGE('',*,*,#5617,.T.);
#7784=ORIENTED_EDGE('',*,*,#5607,.T.);
#7785=ORIENTED_EDGE('',*,*,#5618,.T.);
#7786=ORIENTED_EDGE('',*,*,#5612,.T.);
#7787=ORIENTED_EDGE('',*,*,#5619,.T.);
#7788=ORIENTED_EDGE('',*,*,#5610,.T.);
#7789=ORIENTED_EDGE('',*,*,#5620,.T.);
#7790=ORIENTED_EDGE('',*,*,#5585,.T.);
#7791=ORIENTED_EDGE('',*,*,#5534,.T.);
#7792=ORIENTED_EDGE('',*,*,#5621,.T.);
#7793=ORIENTED_EDGE('',*,*,#5622,.T.);
#7794=ORIENTED_EDGE('',*,*,#5608,.T.);
#7795=ORIENTED_EDGE('',*,*,#5623,.T.);
#7796=ORIENTED_EDGE('',*,*,#5624,.F.);
#7797=ORIENTED_EDGE('',*,*,#5625,.T.);
#7798=ORIENTED_EDGE('',*,*,#5621,.F.);
#7799=ORIENTED_EDGE('',*,*,#5626,.T.);
#7800=ORIENTED_EDGE('',*,*,#5489,.F.);
#7801=ORIENTED_EDGE('',*,*,#5627,.T.);
#7802=ORIENTED_EDGE('',*,*,#5606,.T.);
#7803=ORIENTED_EDGE('',*,*,#5628,.T.);
#7804=ORIENTED_EDGE('',*,*,#5574,.T.);
#7805=ORIENTED_EDGE('',*,*,#5629,.T.);
#7806=ORIENTED_EDGE('',*,*,#5583,.T.);
#7807=ORIENTED_EDGE('',*,*,#5630,.T.);
#7808=ORIENTED_EDGE('',*,*,#5631,.T.);
#7809=ORIENTED_EDGE('',*,*,#5632,.F.);
#7810=ORIENTED_EDGE('',*,*,#5581,.T.);
#7811=ORIENTED_EDGE('',*,*,#5633,.T.);
#7812=ORIENTED_EDGE('',*,*,#5138,.F.);
#7813=ORIENTED_EDGE('',*,*,#5634,.T.);
#7814=ORIENTED_EDGE('',*,*,#5631,.F.);
#7815=ORIENTED_EDGE('',*,*,#5635,.T.);
#7816=ORIENTED_EDGE('',*,*,#5636,.F.);
#7817=ORIENTED_EDGE('',*,*,#5459,.F.);
#7818=ORIENTED_EDGE('',*,*,#5637,.T.);
#7819=ORIENTED_EDGE('',*,*,#5575,.T.);
#7820=ORIENTED_EDGE('',*,*,#5638,.T.);
#7821=ORIENTED_EDGE('',*,*,#5639,.T.);
#7822=ORIENTED_EDGE('',*,*,#5640,.T.);
#7823=ORIENTED_EDGE('',*,*,#5573,.T.);
#7824=ORIENTED_EDGE('',*,*,#5641,.T.);
#7825=ORIENTED_EDGE('',*,*,#5642,.F.);
#7826=ORIENTED_EDGE('',*,*,#5643,.T.);
#7827=ORIENTED_EDGE('',*,*,#5639,.F.);
#7828=ORIENTED_EDGE('',*,*,#5644,.T.);
#7829=ORIENTED_EDGE('',*,*,#5613,.F.);
#7830=ORIENTED_EDGE('',*,*,#5645,.F.);
#7831=ORIENTED_EDGE('',*,*,#4772,.F.);
#7832=ORIENTED_EDGE('',*,*,#5646,.F.);
#7833=ORIENTED_EDGE('',*,*,#5647,.T.);
#7834=ORIENTED_EDGE('',*,*,#5617,.F.);
#7835=ORIENTED_EDGE('',*,*,#5648,.T.);
#7836=ORIENTED_EDGE('',*,*,#5440,.T.);
#7837=ORIENTED_EDGE('',*,*,#5645,.T.);
#7838=ORIENTED_EDGE('',*,*,#5588,.F.);
#7839=ORIENTED_EDGE('',*,*,#5598,.F.);
#7840=ORIENTED_EDGE('',*,*,#5614,.F.);
#7841=ORIENTED_EDGE('',*,*,#5647,.F.);
#7842=ORIENTED_EDGE('',*,*,#5649,.F.);
#7843=ORIENTED_EDGE('',*,*,#5650,.F.);
#7844=ORIENTED_EDGE('',*,*,#5616,.F.);
#7845=ORIENTED_EDGE('',*,*,#5532,.T.);
#7846=ORIENTED_EDGE('',*,*,#5651,.F.);
#7847=ORIENTED_EDGE('',*,*,#5652,.F.);
#7848=ORIENTED_EDGE('',*,*,#5648,.F.);
#7849=ORIENTED_EDGE('',*,*,#5599,.T.);
#7850=ORIENTED_EDGE('',*,*,#5653,.T.);
#7851=ORIENTED_EDGE('',*,*,#5654,.T.);
#7852=ORIENTED_EDGE('',*,*,#5655,.T.);
#7853=ORIENTED_EDGE('',*,*,#5636,.T.);
#7854=ORIENTED_EDGE('',*,*,#5656,.T.);
#7855=ORIENTED_EDGE('',*,*,#5657,.F.);
#7856=ORIENTED_EDGE('',*,*,#5139,.T.);
#7857=ORIENTED_EDGE('',*,*,#5635,.F.);
#7858=ORIENTED_EDGE('',*,*,#5633,.F.);
#7859=ORIENTED_EDGE('',*,*,#5587,.F.);
#7860=ORIENTED_EDGE('',*,*,#5629,.F.);
#7861=ORIENTED_EDGE('',*,*,#5640,.F.);
#7862=ORIENTED_EDGE('',*,*,#5658,.F.);
#7863=ORIENTED_EDGE('',*,*,#5659,.F.);
#7864=ORIENTED_EDGE('',*,*,#5660,.F.);
#7865=ORIENTED_EDGE('',*,*,#5656,.F.);
#7866=ORIENTED_EDGE('',*,*,#5643,.F.);
#7867=ORIENTED_EDGE('',*,*,#5661,.F.);
#7868=ORIENTED_EDGE('',*,*,#5662,.T.);
#7869=ORIENTED_EDGE('',*,*,#5658,.T.);
#7870=ORIENTED_EDGE('',*,*,#5454,.F.);
#7871=ORIENTED_EDGE('',*,*,#5663,.T.);
#7872=ORIENTED_EDGE('',*,*,#5476,.F.);
#7873=ORIENTED_EDGE('',*,*,#5664,.T.);
#7874=ORIENTED_EDGE('',*,*,#5444,.F.);
#7875=ORIENTED_EDGE('',*,*,#5638,.F.);
#7876=ORIENTED_EDGE('',*,*,#5630,.F.);
#7877=ORIENTED_EDGE('',*,*,#5620,.F.);
#7878=ORIENTED_EDGE('',*,*,#5618,.F.);
#7879=ORIENTED_EDGE('',*,*,#5627,.F.);
#7880=ORIENTED_EDGE('',*,*,#5491,.F.);
#7881=ORIENTED_EDGE('',*,*,#5482,.F.);
#7882=ORIENTED_EDGE('',*,*,#5473,.F.);
#7883=ORIENTED_EDGE('',*,*,#5663,.F.);
#7884=ORIENTED_EDGE('',*,*,#5456,.F.);
#7885=ORIENTED_EDGE('',*,*,#5446,.F.);
#7886=ORIENTED_EDGE('',*,*,#5557,.F.);
#7887=ORIENTED_EDGE('',*,*,#5559,.F.);
#7888=ORIENTED_EDGE('',*,*,#5665,.T.);
#7889=ORIENTED_EDGE('',*,*,#5470,.T.);
#7890=ORIENTED_EDGE('',*,*,#5571,.F.);
#7891=ORIENTED_EDGE('',*,*,#5666,.T.);
#7892=ORIENTED_EDGE('',*,*,#5659,.T.);
#7893=ORIENTED_EDGE('',*,*,#5662,.F.);
#7894=ORIENTED_EDGE('',*,*,#5667,.T.);
#7895=ORIENTED_EDGE('',*,*,#5657,.T.);
#7896=ORIENTED_EDGE('',*,*,#5660,.T.);
#7897=ORIENTED_EDGE('',*,*,#5666,.F.);
#7898=ORIENTED_EDGE('',*,*,#5668,.F.);
#7899=ORIENTED_EDGE('',*,*,#5626,.F.);
#7900=ORIENTED_EDGE('',*,*,#5669,.T.);
#7901=ORIENTED_EDGE('',*,*,#5670,.T.);
#7902=ORIENTED_EDGE('',*,*,#5671,.T.);
#7903=ORIENTED_EDGE('',*,*,#5672,.T.);
#7904=ORIENTED_EDGE('',*,*,#5673,.T.);
#7905=ORIENTED_EDGE('',*,*,#5670,.F.);
#7906=ORIENTED_EDGE('',*,*,#5674,.T.);
#7907=ORIENTED_EDGE('',*,*,#5654,.F.);
#7908=ORIENTED_EDGE('',*,*,#5675,.F.);
#7909=ORIENTED_EDGE('',*,*,#5672,.F.);
#7910=ORIENTED_EDGE('',*,*,#5676,.T.);
#7911=ORIENTED_EDGE('',*,*,#5600,.F.);
#7912=ORIENTED_EDGE('',*,*,#5655,.F.);
#7913=ORIENTED_EDGE('',*,*,#5676,.F.);
#7914=ORIENTED_EDGE('',*,*,#5674,.F.);
#7915=ORIENTED_EDGE('',*,*,#5669,.F.);
#7916=ORIENTED_EDGE('',*,*,#5623,.F.);
#7917=ORIENTED_EDGE('',*,*,#5619,.F.);
#7918=ORIENTED_EDGE('',*,*,#5615,.F.);
#7919=ORIENTED_EDGE('',*,*,#5605,.F.);
#7920=ORIENTED_EDGE('',*,*,#5586,.F.);
#7921=ORIENTED_EDGE('',*,*,#5677,.F.);
#7922=ORIENTED_EDGE('',*,*,#5678,.F.);
#7923=ORIENTED_EDGE('',*,*,#5567,.F.);
#7924=ORIENTED_EDGE('',*,*,#5536,.T.);
#7925=ORIENTED_EDGE('',*,*,#5679,.F.);
#7926=ORIENTED_EDGE('',*,*,#5680,.F.);
#7927=ORIENTED_EDGE('',*,*,#5681,.T.);
#7928=ORIENTED_EDGE('',*,*,#5682,.F.);
#7929=ORIENTED_EDGE('',*,*,#5589,.F.);
#7930=ORIENTED_EDGE('',*,*,#5650,.T.);
#7931=ORIENTED_EDGE('',*,*,#5683,.F.);
#7932=ORIENTED_EDGE('',*,*,#4777,.F.);
#7933=ORIENTED_EDGE('',*,*,#5684,.F.);
#7934=ORIENTED_EDGE('',*,*,#5685,.T.);
#7935=ORIENTED_EDGE('',*,*,#4769,.F.);
#7936=ORIENTED_EDGE('',*,*,#5686,.F.);
#7937=ORIENTED_EDGE('',*,*,#5687,.F.);
#7938=ORIENTED_EDGE('',*,*,#5683,.T.);
#7939=ORIENTED_EDGE('',*,*,#5649,.T.);
#7940=ORIENTED_EDGE('',*,*,#5646,.T.);
#7941=ORIENTED_EDGE('',*,*,#4775,.T.);
#7942=ORIENTED_EDGE('',*,*,#5652,.T.);
#7943=ORIENTED_EDGE('',*,*,#5688,.T.);
#7944=ORIENTED_EDGE('',*,*,#5686,.T.);
#7945=ORIENTED_EDGE('',*,*,#5441,.T.);
#7946=ORIENTED_EDGE('',*,*,#5687,.T.);
#7947=ORIENTED_EDGE('',*,*,#5689,.T.);
#7948=ORIENTED_EDGE('',*,*,#5682,.T.);
#7949=ORIENTED_EDGE('',*,*,#5690,.T.);
#7950=ORIENTED_EDGE('',*,*,#4758,.F.);
#7951=ORIENTED_EDGE('',*,*,#5691,.T.);
#7952=ORIENTED_EDGE('',*,*,#5680,.T.);
#7953=ORIENTED_EDGE('',*,*,#5692,.T.);
#7954=ORIENTED_EDGE('',*,*,#5590,.F.);
#7955=ORIENTED_EDGE('',*,*,#5684,.T.);
#7956=ORIENTED_EDGE('',*,*,#5693,.T.);
#7957=ORIENTED_EDGE('',*,*,#5677,.T.);
#7958=ORIENTED_EDGE('',*,*,#5515,.F.);
#7959=ORIENTED_EDGE('',*,*,#5694,.T.);
#7960=ORIENTED_EDGE('',*,*,#5651,.T.);
#7961=ORIENTED_EDGE('',*,*,#5531,.T.);
#7962=ORIENTED_EDGE('',*,*,#5522,.F.);
#7963=ORIENTED_EDGE('',*,*,#5678,.T.);
#7964=ORIENTED_EDGE('',*,*,#5695,.T.);
#7965=ORIENTED_EDGE('',*,*,#5679,.T.);
#7966=ORIENTED_EDGE('',*,*,#5696,.T.);
#7967=ORIENTED_EDGE('',*,*,#4766,.F.);
#7968=ORIENTED_EDGE('',*,*,#4770,.F.);
#7969=ORIENTED_EDGE('',*,*,#5685,.F.);
#7970=ORIENTED_EDGE('',*,*,#5690,.F.);
#7971=ORIENTED_EDGE('',*,*,#5681,.F.);
#7972=ORIENTED_EDGE('',*,*,#5691,.F.);
#7973=ORIENTED_EDGE('',*,*,#4761,.F.);
#7974=ORIENTED_EDGE('',*,*,#4763,.F.);
#7975=ORIENTED_EDGE('',*,*,#5692,.F.);
#7976=ORIENTED_EDGE('',*,*,#5695,.F.);
#7977=ORIENTED_EDGE('',*,*,#5693,.F.);
#7978=ORIENTED_EDGE('',*,*,#4776,.F.);
#7979=ORIENTED_EDGE('',*,*,#5539,.T.);
#7980=ORIENTED_EDGE('',*,*,#5563,.F.);
#7981=ORIENTED_EDGE('',*,*,#5560,.F.);
#7982=ORIENTED_EDGE('',*,*,#5570,.F.);
#7983=ORIENTED_EDGE('',*,*,#5468,.F.);
#7984=ORIENTED_EDGE('',*,*,#5665,.F.);
#7985=ORIENTED_EDGE('',*,*,#5564,.F.);
#7986=ORIENTED_EDGE('',*,*,#5566,.F.);
#7987=ORIENTED_EDGE('',*,*,#5512,.F.);
#7988=ORIENTED_EDGE('',*,*,#5514,.F.);
#7989=ORIENTED_EDGE('',*,*,#5697,.T.);
#7990=ORIENTED_EDGE('',*,*,#5499,.T.);
#7991=ORIENTED_EDGE('',*,*,#5543,.F.);
#7992=ORIENTED_EDGE('',*,*,#5530,.T.);
#7993=ORIENTED_EDGE('',*,*,#5519,.F.);
#7994=ORIENTED_EDGE('',*,*,#5516,.F.);
#7995=ORIENTED_EDGE('',*,*,#5542,.F.);
#7996=ORIENTED_EDGE('',*,*,#5497,.F.);
#7997=ORIENTED_EDGE('',*,*,#5697,.F.);
#7998=ORIENTED_EDGE('',*,*,#5521,.F.);
#7999=ORIENTED_EDGE('',*,*,#5524,.F.);
#8000=ORIENTED_EDGE('',*,*,#5502,.F.);
#8001=ORIENTED_EDGE('',*,*,#5529,.F.);
#8002=ORIENTED_EDGE('',*,*,#5555,.F.);
#8003=ORIENTED_EDGE('',*,*,#5553,.F.);
#8004=ORIENTED_EDGE('',*,*,#5547,.F.);
#8005=ORIENTED_EDGE('',*,*,#5568,.F.);
#8006=ORIENTED_EDGE('',*,*,#5696,.F.);
#8007=ORIENTED_EDGE('',*,*,#5689,.F.);
#8008=ORIENTED_EDGE('',*,*,#5688,.F.);
#8009=ORIENTED_EDGE('',*,*,#5694,.F.);
#8010=ORIENTED_EDGE('',*,*,#5510,.F.);
#8011=ORIENTED_EDGE('',*,*,#5508,.F.);
#8012=ORIENTED_EDGE('',*,*,#5698,.F.);
#8013=ORIENTED_EDGE('',*,*,#5478,.F.);
#8014=ORIENTED_EDGE('',*,*,#5495,.F.);
#8015=ORIENTED_EDGE('',*,*,#5544,.F.);
#8016=ORIENTED_EDGE('',*,*,#5498,.F.);
#8017=ORIENTED_EDGE('',*,*,#5486,.F.);
#8018=ORIENTED_EDGE('',*,*,#5699,.F.);
#8019=ORIENTED_EDGE('',*,*,#5461,.F.);
#8020=ORIENTED_EDGE('',*,*,#5466,.F.);
#8021=ORIENTED_EDGE('',*,*,#5572,.F.);
#8022=ORIENTED_EDGE('',*,*,#5469,.F.);
#8023=ORIENTED_EDGE('',*,*,#5451,.F.);
#8024=ORIENTED_EDGE('',*,*,#5699,.T.);
#8025=ORIENTED_EDGE('',*,*,#5450,.F.);
#8026=ORIENTED_EDGE('',*,*,#5664,.F.);
#8027=ORIENTED_EDGE('',*,*,#5479,.F.);
#8028=ORIENTED_EDGE('',*,*,#5698,.T.);
#8029=ORIENTED_EDGE('',*,*,#5485,.F.);
#8030=ORIENTED_EDGE('',*,*,#5628,.F.);
#8031=ORIENTED_EDGE('',*,*,#5609,.F.);
#8032=ORIENTED_EDGE('',*,*,#5622,.F.);
#8033=ORIENTED_EDGE('',*,*,#5625,.F.);
#8034=ORIENTED_EDGE('',*,*,#5700,.F.);
#8035=ORIENTED_EDGE('',*,*,#5644,.F.);
#8036=ORIENTED_EDGE('',*,*,#5641,.F.);
#8037=ORIENTED_EDGE('',*,*,#5576,.F.);
#8038=ORIENTED_EDGE('',*,*,#5637,.F.);
#8039=ORIENTED_EDGE('',*,*,#5462,.F.);
#8040=ORIENTED_EDGE('',*,*,#5105,.T.);
#8041=ORIENTED_EDGE('',*,*,#5701,.F.);
#8042=ORIENTED_EDGE('',*,*,#5702,.F.);
#8043=ORIENTED_EDGE('',*,*,#5703,.T.);
#8044=ORIENTED_EDGE('',*,*,#5704,.T.);
#8045=ORIENTED_EDGE('',*,*,#5705,.T.);
#8046=ORIENTED_EDGE('',*,*,#5706,.T.);
#8047=ORIENTED_EDGE('',*,*,#5707,.T.);
#8048=ORIENTED_EDGE('',*,*,#5708,.T.);
#8049=ORIENTED_EDGE('',*,*,#5709,.T.);
#8050=ORIENTED_EDGE('',*,*,#5710,.T.);
#8051=ORIENTED_EDGE('',*,*,#5711,.T.);
#8052=ORIENTED_EDGE('',*,*,#5712,.F.);
#8053=ORIENTED_EDGE('',*,*,#5604,.T.);
#8054=ORIENTED_EDGE('',*,*,#5592,.T.);
#8055=ORIENTED_EDGE('',*,*,#5591,.T.);
#8056=ORIENTED_EDGE('',*,*,#5596,.T.);
#8057=ORIENTED_EDGE('',*,*,#5597,.T.);
#8058=ORIENTED_EDGE('',*,*,#5578,.T.);
#8059=ORIENTED_EDGE('',*,*,#5577,.T.);
#8060=ORIENTED_EDGE('',*,*,#5582,.T.);
#8061=ORIENTED_EDGE('',*,*,#5632,.T.);
#8062=ORIENTED_EDGE('',*,*,#5713,.F.);
#8063=ORIENTED_EDGE('',*,*,#5714,.T.);
#8064=ORIENTED_EDGE('',*,*,#5137,.T.);
#8065=ORIENTED_EDGE('',*,*,#5715,.F.);
#8066=ORIENTED_EDGE('',*,*,#5713,.T.);
#8067=ORIENTED_EDGE('',*,*,#5634,.F.);
#8068=ORIENTED_EDGE('',*,*,#5712,.T.);
#8069=ORIENTED_EDGE('',*,*,#5716,.F.);
#8070=ORIENTED_EDGE('',*,*,#5717,.T.);
#8071=ORIENTED_EDGE('',*,*,#5602,.F.);
#8072=ORIENTED_EDGE('',*,*,#5717,.F.);
#8073=ORIENTED_EDGE('',*,*,#5718,.T.);
#8074=ORIENTED_EDGE('',*,*,#5719,.F.);
#8075=ORIENTED_EDGE('',*,*,#5720,.F.);
#8076=ORIENTED_EDGE('',*,*,#5653,.F.);
#8077=ORIENTED_EDGE('',*,*,#5603,.T.);
#8078=ORIENTED_EDGE('',*,*,#5721,.T.);
#8079=ORIENTED_EDGE('',*,*,#5141,.F.);
#8080=ORIENTED_EDGE('',*,*,#5140,.T.);
#8081=ORIENTED_EDGE('',*,*,#5668,.T.);
#8082=ORIENTED_EDGE('',*,*,#5720,.T.);
#8083=ORIENTED_EDGE('',*,*,#5722,.T.);
#8084=ORIENTED_EDGE('',*,*,#5723,.T.);
#8085=ORIENTED_EDGE('',*,*,#5675,.T.);
#8086=ORIENTED_EDGE('',*,*,#5724,.T.);
#8087=ORIENTED_EDGE('',*,*,#5725,.F.);
#8088=ORIENTED_EDGE('',*,*,#5721,.F.);
#8089=ORIENTED_EDGE('',*,*,#5667,.F.);
#8090=ORIENTED_EDGE('',*,*,#5723,.F.);
#8091=ORIENTED_EDGE('',*,*,#5726,.F.);
#8092=ORIENTED_EDGE('',*,*,#5727,.T.);
#8093=ORIENTED_EDGE('',*,*,#5673,.F.);
#8094=ORIENTED_EDGE('',*,*,#5728,.T.);
#8095=ORIENTED_EDGE('',*,*,#5729,.F.);
#8096=ORIENTED_EDGE('',*,*,#5724,.F.);
#8097=ORIENTED_EDGE('',*,*,#5661,.T.);
#8098=ORIENTED_EDGE('',*,*,#5642,.T.);
#8099=ORIENTED_EDGE('',*,*,#5730,.T.);
#8100=ORIENTED_EDGE('',*,*,#5731,.F.);
#8101=ORIENTED_EDGE('',*,*,#5732,.F.);
#8102=ORIENTED_EDGE('',*,*,#5733,.T.);
#8103=ORIENTED_EDGE('',*,*,#5734,.T.);
#8104=ORIENTED_EDGE('',*,*,#5735,.T.);
#8105=ORIENTED_EDGE('',*,*,#5624,.T.);
#8106=ORIENTED_EDGE('',*,*,#5671,.F.);
#8107=ORIENTED_EDGE('',*,*,#5727,.F.);
#8108=ORIENTED_EDGE('',*,*,#5736,.T.);
#8109=ORIENTED_EDGE('',*,*,#5737,.T.);
#8110=ORIENTED_EDGE('',*,*,#4788,.F.);
#8111=ORIENTED_EDGE('',*,*,#4793,.F.);
#8112=ORIENTED_EDGE('',*,*,#5738,.F.);
#8113=ORIENTED_EDGE('',*,*,#5739,.F.);
#8114=ORIENTED_EDGE('',*,*,#5740,.T.);
#8115=ORIENTED_EDGE('',*,*,#5741,.T.);
#8116=ORIENTED_EDGE('',*,*,#5742,.T.);
#8117=ORIENTED_EDGE('',*,*,#5743,.T.);
#8118=ORIENTED_EDGE('',*,*,#5744,.T.);
#8119=ORIENTED_EDGE('',*,*,#5745,.T.);
#8120=ORIENTED_EDGE('',*,*,#5746,.T.);
#8121=ORIENTED_EDGE('',*,*,#5743,.F.);
#8122=ORIENTED_EDGE('',*,*,#5747,.T.);
#8123=ORIENTED_EDGE('',*,*,#5748,.T.);
#8124=ORIENTED_EDGE('',*,*,#5749,.T.);
#8125=ORIENTED_EDGE('',*,*,#5750,.T.);
#8126=ORIENTED_EDGE('',*,*,#5751,.T.);
#8127=ORIENTED_EDGE('',*,*,#5752,.T.);
#8128=ORIENTED_EDGE('',*,*,#5747,.F.);
#8129=ORIENTED_EDGE('',*,*,#5753,.T.);
#8130=ORIENTED_EDGE('',*,*,#5754,.T.);
#8131=ORIENTED_EDGE('',*,*,#5751,.F.);
#8132=ORIENTED_EDGE('',*,*,#5755,.T.);
#8133=ORIENTED_EDGE('',*,*,#5745,.F.);
#8134=ORIENTED_EDGE('',*,*,#5756,.T.);
#8135=ORIENTED_EDGE('',*,*,#5757,.T.);
#8136=ORIENTED_EDGE('',*,*,#5741,.F.);
#8137=ORIENTED_EDGE('',*,*,#5758,.T.);
#8138=ORIENTED_EDGE('',*,*,#5759,.T.);
#8139=ORIENTED_EDGE('',*,*,#5760,.T.);
#8140=ORIENTED_EDGE('',*,*,#5756,.F.);
#8141=ORIENTED_EDGE('',*,*,#5761,.T.);
#8142=ORIENTED_EDGE('',*,*,#5761,.F.);
#8143=ORIENTED_EDGE('',*,*,#5758,.F.);
#8144=ORIENTED_EDGE('',*,*,#5740,.F.);
#8145=ORIENTED_EDGE('',*,*,#5762,.F.);
#8146=ORIENTED_EDGE('',*,*,#5763,.T.);
#8147=ORIENTED_EDGE('',*,*,#5764,.T.);
#8148=ORIENTED_EDGE('',*,*,#5746,.F.);
#8149=ORIENTED_EDGE('',*,*,#5765,.T.);
#8150=ORIENTED_EDGE('',*,*,#5766,.T.);
#8151=ORIENTED_EDGE('',*,*,#5762,.T.);
#8152=ORIENTED_EDGE('',*,*,#5755,.F.);
#8153=ORIENTED_EDGE('',*,*,#5753,.F.);
#8154=ORIENTED_EDGE('',*,*,#5750,.F.);
#8155=ORIENTED_EDGE('',*,*,#5767,.T.);
#8156=ORIENTED_EDGE('',*,*,#5768,.F.);
#8157=ORIENTED_EDGE('',*,*,#5765,.F.);
#8158=ORIENTED_EDGE('',*,*,#5769,.T.);
#8159=ORIENTED_EDGE('',*,*,#5770,.T.);
#8160=ORIENTED_EDGE('',*,*,#5771,.T.);
#8161=ORIENTED_EDGE('',*,*,#5772,.T.);
#8162=ORIENTED_EDGE('',*,*,#5773,.T.);
#8163=ORIENTED_EDGE('',*,*,#5774,.T.);
#8164=ORIENTED_EDGE('',*,*,#5770,.F.);
#8165=ORIENTED_EDGE('',*,*,#5775,.T.);
#8166=ORIENTED_EDGE('',*,*,#5776,.T.);
#8167=ORIENTED_EDGE('',*,*,#5777,.T.);
#8168=ORIENTED_EDGE('',*,*,#5773,.F.);
#8169=ORIENTED_EDGE('',*,*,#5778,.T.);
#8170=ORIENTED_EDGE('',*,*,#5779,.T.);
#8171=ORIENTED_EDGE('',*,*,#5772,.F.);
#8172=ORIENTED_EDGE('',*,*,#5780,.T.);
#8173=ORIENTED_EDGE('',*,*,#5781,.T.);
#8174=ORIENTED_EDGE('',*,*,#5782,.T.);
#8175=ORIENTED_EDGE('',*,*,#5783,.T.);
#8176=ORIENTED_EDGE('',*,*,#5784,.T.);
#8177=ORIENTED_EDGE('',*,*,#5785,.T.);
#8178=ORIENTED_EDGE('',*,*,#5786,.T.);
#8179=ORIENTED_EDGE('',*,*,#5787,.T.);
#8180=ORIENTED_EDGE('',*,*,#5782,.F.);
#8181=ORIENTED_EDGE('',*,*,#5788,.T.);
#8182=ORIENTED_EDGE('',*,*,#5789,.T.);
#8183=ORIENTED_EDGE('',*,*,#5786,.F.);
#8184=ORIENTED_EDGE('',*,*,#5790,.T.);
#8185=ORIENTED_EDGE('',*,*,#5781,.F.);
#8186=ORIENTED_EDGE('',*,*,#5778,.F.);
#8187=ORIENTED_EDGE('',*,*,#5775,.F.);
#8188=ORIENTED_EDGE('',*,*,#5769,.F.);
#8189=ORIENTED_EDGE('',*,*,#5791,.F.);
#8190=ORIENTED_EDGE('',*,*,#5792,.T.);
#8191=ORIENTED_EDGE('',*,*,#5793,.T.);
#8192=ORIENTED_EDGE('',*,*,#5779,.F.);
#8193=ORIENTED_EDGE('',*,*,#5794,.T.);
#8194=ORIENTED_EDGE('',*,*,#5795,.T.);
#8195=ORIENTED_EDGE('',*,*,#5791,.T.);
#8196=ORIENTED_EDGE('',*,*,#5790,.F.);
#8197=ORIENTED_EDGE('',*,*,#5788,.F.);
#8198=ORIENTED_EDGE('',*,*,#5785,.F.);
#8199=ORIENTED_EDGE('',*,*,#5796,.T.);
#8200=ORIENTED_EDGE('',*,*,#5797,.F.);
#8201=ORIENTED_EDGE('',*,*,#5794,.F.);
#8202=ORIENTED_EDGE('',*,*,#5798,.T.);
#8203=ORIENTED_EDGE('',*,*,#5799,.T.);
#8204=ORIENTED_EDGE('',*,*,#5800,.T.);
#8205=ORIENTED_EDGE('',*,*,#5801,.T.);
#8206=ORIENTED_EDGE('',*,*,#5802,.T.);
#8207=ORIENTED_EDGE('',*,*,#5803,.T.);
#8208=ORIENTED_EDGE('',*,*,#5799,.F.);
#8209=ORIENTED_EDGE('',*,*,#5804,.T.);
#8210=ORIENTED_EDGE('',*,*,#5805,.T.);
#8211=ORIENTED_EDGE('',*,*,#5801,.F.);
#8212=ORIENTED_EDGE('',*,*,#5806,.T.);
#8213=ORIENTED_EDGE('',*,*,#5807,.T.);
#8214=ORIENTED_EDGE('',*,*,#5808,.T.);
#8215=ORIENTED_EDGE('',*,*,#5809,.T.);
#8216=ORIENTED_EDGE('',*,*,#5810,.T.);
#8217=ORIENTED_EDGE('',*,*,#5807,.F.);
#8218=ORIENTED_EDGE('',*,*,#5811,.T.);
#8219=ORIENTED_EDGE('',*,*,#5812,.T.);
#8220=ORIENTED_EDGE('',*,*,#5809,.F.);
#8221=ORIENTED_EDGE('',*,*,#5813,.T.);
#8222=ORIENTED_EDGE('',*,*,#5814,.T.);
#8223=ORIENTED_EDGE('',*,*,#5815,.T.);
#8224=ORIENTED_EDGE('',*,*,#5816,.T.);
#8225=ORIENTED_EDGE('',*,*,#5802,.F.);
#8226=ORIENTED_EDGE('',*,*,#5817,.T.);
#8227=ORIENTED_EDGE('',*,*,#5818,.T.);
#8228=ORIENTED_EDGE('',*,*,#5815,.F.);
#8229=ORIENTED_EDGE('',*,*,#5819,.T.);
#8230=ORIENTED_EDGE('',*,*,#5811,.F.);
#8231=ORIENTED_EDGE('',*,*,#5820,.T.);
#8232=ORIENTED_EDGE('',*,*,#5821,.T.);
#8233=ORIENTED_EDGE('',*,*,#5822,.T.);
#8234=ORIENTED_EDGE('',*,*,#5821,.F.);
#8235=ORIENTED_EDGE('',*,*,#5823,.T.);
#8236=ORIENTED_EDGE('',*,*,#5803,.F.);
#8237=ORIENTED_EDGE('',*,*,#5816,.F.);
#8238=ORIENTED_EDGE('',*,*,#5824,.T.);
#8239=ORIENTED_EDGE('',*,*,#5825,.F.);
#8240=ORIENTED_EDGE('',*,*,#5826,.F.);
#8241=ORIENTED_EDGE('',*,*,#5827,.T.);
#8242=ORIENTED_EDGE('',*,*,#5818,.F.);
#8243=ORIENTED_EDGE('',*,*,#5828,.F.);
#8244=ORIENTED_EDGE('',*,*,#5823,.F.);
#8245=ORIENTED_EDGE('',*,*,#5829,.F.);
#8246=ORIENTED_EDGE('',*,*,#5830,.F.);
#8247=ORIENTED_EDGE('',*,*,#5831,.F.);
#8248=ORIENTED_EDGE('',*,*,#5832,.F.);
#8249=ORIENTED_EDGE('',*,*,#5833,.F.);
#8250=ORIENTED_EDGE('',*,*,#5834,.F.);
#8251=ORIENTED_EDGE('',*,*,#5835,.F.);
#8252=ORIENTED_EDGE('',*,*,#5836,.F.);
#8253=ORIENTED_EDGE('',*,*,#5837,.F.);
#8254=ORIENTED_EDGE('',*,*,#5838,.F.);
#8255=ORIENTED_EDGE('',*,*,#5824,.F.);
#8256=ORIENTED_EDGE('',*,*,#5839,.F.);
#8257=ORIENTED_EDGE('',*,*,#5792,.F.);
#8258=ORIENTED_EDGE('',*,*,#5840,.T.);
#8259=ORIENTED_EDGE('',*,*,#5804,.F.);
#8260=ORIENTED_EDGE('',*,*,#5798,.F.);
#8261=ORIENTED_EDGE('',*,*,#5805,.F.);
#8262=ORIENTED_EDGE('',*,*,#5841,.T.);
#8263=ORIENTED_EDGE('',*,*,#5842,.T.);
#8264=ORIENTED_EDGE('',*,*,#5839,.T.);
#8265=ORIENTED_EDGE('',*,*,#5843,.T.);
#8266=ORIENTED_EDGE('',*,*,#5844,.T.);
#8267=ORIENTED_EDGE('',*,*,#5845,.T.);
#8268=ORIENTED_EDGE('',*,*,#5846,.T.);
#8269=ORIENTED_EDGE('',*,*,#5847,.T.);
#8270=ORIENTED_EDGE('',*,*,#5848,.T.);
#8271=ORIENTED_EDGE('',*,*,#5844,.F.);
#8272=ORIENTED_EDGE('',*,*,#5849,.T.);
#8273=ORIENTED_EDGE('',*,*,#5850,.T.);
#8274=ORIENTED_EDGE('',*,*,#5846,.F.);
#8275=ORIENTED_EDGE('',*,*,#5851,.T.);
#8276=ORIENTED_EDGE('',*,*,#5852,.T.);
#8277=ORIENTED_EDGE('',*,*,#5853,.T.);
#8278=ORIENTED_EDGE('',*,*,#5854,.T.);
#8279=ORIENTED_EDGE('',*,*,#5855,.T.);
#8280=ORIENTED_EDGE('',*,*,#5852,.F.);
#8281=ORIENTED_EDGE('',*,*,#5856,.T.);
#8282=ORIENTED_EDGE('',*,*,#5857,.T.);
#8283=ORIENTED_EDGE('',*,*,#5854,.F.);
#8284=ORIENTED_EDGE('',*,*,#5826,.T.);
#8285=ORIENTED_EDGE('',*,*,#5858,.T.);
#8286=ORIENTED_EDGE('',*,*,#5859,.T.);
#8287=ORIENTED_EDGE('',*,*,#5860,.T.);
#8288=ORIENTED_EDGE('',*,*,#5847,.F.);
#8289=ORIENTED_EDGE('',*,*,#5861,.T.);
#8290=ORIENTED_EDGE('',*,*,#5836,.T.);
#8291=ORIENTED_EDGE('',*,*,#5859,.F.);
#8292=ORIENTED_EDGE('',*,*,#5862,.T.);
#8293=ORIENTED_EDGE('',*,*,#5856,.F.);
#8294=ORIENTED_EDGE('',*,*,#5825,.T.);
#8295=ORIENTED_EDGE('',*,*,#5863,.T.);
#8296=ORIENTED_EDGE('',*,*,#5864,.T.);
#8297=ORIENTED_EDGE('',*,*,#5863,.F.);
#8298=ORIENTED_EDGE('',*,*,#5838,.T.);
#8299=ORIENTED_EDGE('',*,*,#5848,.F.);
#8300=ORIENTED_EDGE('',*,*,#5860,.F.);
#8301=ORIENTED_EDGE('',*,*,#5835,.T.);
#8302=ORIENTED_EDGE('',*,*,#5865,.T.);
#8303=ORIENTED_EDGE('',*,*,#5866,.T.);
#8304=ORIENTED_EDGE('',*,*,#5867,.F.);
#8305=ORIENTED_EDGE('',*,*,#5763,.F.);
#8306=ORIENTED_EDGE('',*,*,#5868,.T.);
#8307=ORIENTED_EDGE('',*,*,#5849,.F.);
#8308=ORIENTED_EDGE('',*,*,#5843,.F.);
#8309=ORIENTED_EDGE('',*,*,#5850,.F.);
#8310=ORIENTED_EDGE('',*,*,#5869,.T.);
#8311=ORIENTED_EDGE('',*,*,#5870,.T.);
#8312=ORIENTED_EDGE('',*,*,#5867,.T.);
#8313=ORIENTED_EDGE('',*,*,#5871,.F.);
#8314=ORIENTED_EDGE('',*,*,#5872,.F.);
#8315=ORIENTED_EDGE('',*,*,#5873,.F.);
#8316=ORIENTED_EDGE('',*,*,#5874,.T.);
#8317=ORIENTED_EDGE('',*,*,#5709,.F.);
#8318=ORIENTED_EDGE('',*,*,#5708,.F.);
#8319=ORIENTED_EDGE('',*,*,#5875,.F.);
#8320=ORIENTED_EDGE('',*,*,#5876,.F.);
#8321=ORIENTED_EDGE('',*,*,#5877,.F.);
#8322=ORIENTED_EDGE('',*,*,#5710,.F.);
#8323=ORIENTED_EDGE('',*,*,#5878,.F.);
#8324=ORIENTED_EDGE('',*,*,#5879,.F.);
#8325=ORIENTED_EDGE('',*,*,#5880,.F.);
#8326=ORIENTED_EDGE('',*,*,#5881,.T.);
#8327=ORIENTED_EDGE('',*,*,#5833,.T.);
#8328=ORIENTED_EDGE('',*,*,#5879,.T.);
#8329=ORIENTED_EDGE('',*,*,#5882,.T.);
#8330=ORIENTED_EDGE('',*,*,#5876,.T.);
#8331=ORIENTED_EDGE('',*,*,#5883,.T.);
#8332=ORIENTED_EDGE('',*,*,#5884,.T.);
#8333=ORIENTED_EDGE('',*,*,#5885,.T.);
#8334=ORIENTED_EDGE('',*,*,#5705,.F.);
#8335=ORIENTED_EDGE('',*,*,#5704,.F.);
#8336=ORIENTED_EDGE('',*,*,#5886,.F.);
#8337=ORIENTED_EDGE('',*,*,#5887,.F.);
#8338=ORIENTED_EDGE('',*,*,#5888,.F.);
#8339=ORIENTED_EDGE('',*,*,#5706,.F.);
#8340=ORIENTED_EDGE('',*,*,#5875,.T.);
#8341=ORIENTED_EDGE('',*,*,#5707,.F.);
#8342=ORIENTED_EDGE('',*,*,#5888,.T.);
#8343=ORIENTED_EDGE('',*,*,#5889,.T.);
#8344=ORIENTED_EDGE('',*,*,#5890,.F.);
#8345=ORIENTED_EDGE('',*,*,#5891,.T.);
#8346=ORIENTED_EDGE('',*,*,#5892,.T.);
#8347=ORIENTED_EDGE('',*,*,#5893,.T.);
#8348=ORIENTED_EDGE('',*,*,#5423,.F.);
#8349=ORIENTED_EDGE('',*,*,#5886,.T.);
#8350=ORIENTED_EDGE('',*,*,#5703,.F.);
#8351=ORIENTED_EDGE('',*,*,#5892,.F.);
#8352=ORIENTED_EDGE('',*,*,#5894,.T.);
#8353=ORIENTED_EDGE('',*,*,#5895,.F.);
#8354=ORIENTED_EDGE('',*,*,#5896,.F.);
#8355=ORIENTED_EDGE('',*,*,#5897,.F.);
#8356=ORIENTED_EDGE('',*,*,#5898,.T.);
#8357=ORIENTED_EDGE('',*,*,#5899,.F.);
#8358=ORIENTED_EDGE('',*,*,#5900,.F.);
#8359=ORIENTED_EDGE('',*,*,#5901,.F.);
#8360=ORIENTED_EDGE('',*,*,#5902,.T.);
#8361=ORIENTED_EDGE('',*,*,#5903,.T.);
#8362=ORIENTED_EDGE('',*,*,#5887,.T.);
#8363=ORIENTED_EDGE('',*,*,#5904,.T.);
#8364=ORIENTED_EDGE('',*,*,#5900,.T.);
#8365=ORIENTED_EDGE('',*,*,#5831,.T.);
#8366=ORIENTED_EDGE('',*,*,#5905,.T.);
#8367=ORIENTED_EDGE('',*,*,#5906,.T.);
#8368=ORIENTED_EDGE('',*,*,#5896,.T.);
#8369=ORIENTED_EDGE('',*,*,#5907,.T.);
#8370=ORIENTED_EDGE('',*,*,#5901,.T.);
#8371=ORIENTED_EDGE('',*,*,#5908,.T.);
#8372=ORIENTED_EDGE('',*,*,#5899,.T.);
#8373=ORIENTED_EDGE('',*,*,#5909,.T.);
#8374=ORIENTED_EDGE('',*,*,#5880,.T.);
#8375=ORIENTED_EDGE('',*,*,#5832,.T.);
#8376=ORIENTED_EDGE('',*,*,#5910,.T.);
#8377=ORIENTED_EDGE('',*,*,#5911,.T.);
#8378=ORIENTED_EDGE('',*,*,#5897,.T.);
#8379=ORIENTED_EDGE('',*,*,#5912,.T.);
#8380=ORIENTED_EDGE('',*,*,#5730,.F.);
#8381=ORIENTED_EDGE('',*,*,#5913,.T.);
#8382=ORIENTED_EDGE('',*,*,#5910,.F.);
#8383=ORIENTED_EDGE('',*,*,#5914,.T.);
#8384=ORIENTED_EDGE('',*,*,#5787,.F.);
#8385=ORIENTED_EDGE('',*,*,#5915,.T.);
#8386=ORIENTED_EDGE('',*,*,#5895,.T.);
#8387=ORIENTED_EDGE('',*,*,#5916,.T.);
#8388=ORIENTED_EDGE('',*,*,#5872,.T.);
#8389=ORIENTED_EDGE('',*,*,#5917,.T.);
#8390=ORIENTED_EDGE('',*,*,#5878,.T.);
#8391=ORIENTED_EDGE('',*,*,#5918,.T.);
#8392=ORIENTED_EDGE('',*,*,#5919,.T.);
#8393=ORIENTED_EDGE('',*,*,#5711,.F.);
#8394=ORIENTED_EDGE('',*,*,#5877,.T.);
#8395=ORIENTED_EDGE('',*,*,#5920,.T.);
#8396=ORIENTED_EDGE('',*,*,#5718,.F.);
#8397=ORIENTED_EDGE('',*,*,#5716,.T.);
#8398=ORIENTED_EDGE('',*,*,#5919,.F.);
#8399=ORIENTED_EDGE('',*,*,#5921,.T.);
#8400=ORIENTED_EDGE('',*,*,#5922,.F.);
#8401=ORIENTED_EDGE('',*,*,#5757,.F.);
#8402=ORIENTED_EDGE('',*,*,#5923,.T.);
#8403=ORIENTED_EDGE('',*,*,#5873,.T.);
#8404=ORIENTED_EDGE('',*,*,#5924,.T.);
#8405=ORIENTED_EDGE('',*,*,#5925,.T.);
#8406=ORIENTED_EDGE('',*,*,#5926,.T.);
#8407=ORIENTED_EDGE('',*,*,#5871,.T.);
#8408=ORIENTED_EDGE('',*,*,#5927,.T.);
#8409=ORIENTED_EDGE('',*,*,#5737,.F.);
#8410=ORIENTED_EDGE('',*,*,#5928,.T.);
#8411=ORIENTED_EDGE('',*,*,#5925,.F.);
#8412=ORIENTED_EDGE('',*,*,#5929,.T.);
#8413=ORIENTED_EDGE('',*,*,#5902,.F.);
#8414=ORIENTED_EDGE('',*,*,#5930,.F.);
#8415=ORIENTED_EDGE('',*,*,#4792,.F.);
#8416=ORIENTED_EDGE('',*,*,#5931,.F.);
#8417=ORIENTED_EDGE('',*,*,#5932,.T.);
#8418=ORIENTED_EDGE('',*,*,#5906,.F.);
#8419=ORIENTED_EDGE('',*,*,#5933,.T.);
#8420=ORIENTED_EDGE('',*,*,#5738,.T.);
#8421=ORIENTED_EDGE('',*,*,#5930,.T.);
#8422=ORIENTED_EDGE('',*,*,#5883,.F.);
#8423=ORIENTED_EDGE('',*,*,#5889,.F.);
#8424=ORIENTED_EDGE('',*,*,#5903,.F.);
#8425=ORIENTED_EDGE('',*,*,#5932,.F.);
#8426=ORIENTED_EDGE('',*,*,#5934,.F.);
#8427=ORIENTED_EDGE('',*,*,#5935,.F.);
#8428=ORIENTED_EDGE('',*,*,#5905,.F.);
#8429=ORIENTED_EDGE('',*,*,#5830,.T.);
#8430=ORIENTED_EDGE('',*,*,#5936,.F.);
#8431=ORIENTED_EDGE('',*,*,#5937,.F.);
#8432=ORIENTED_EDGE('',*,*,#5933,.F.);
#8433=ORIENTED_EDGE('',*,*,#5890,.T.);
#8434=ORIENTED_EDGE('',*,*,#5422,.T.);
#8435=ORIENTED_EDGE('',*,*,#5938,.T.);
#8436=ORIENTED_EDGE('',*,*,#5939,.T.);
#8437=ORIENTED_EDGE('',*,*,#5922,.T.);
#8438=ORIENTED_EDGE('',*,*,#5940,.T.);
#8439=ORIENTED_EDGE('',*,*,#5941,.F.);
#8440=ORIENTED_EDGE('',*,*,#5719,.T.);
#8441=ORIENTED_EDGE('',*,*,#5921,.F.);
#8442=ORIENTED_EDGE('',*,*,#5920,.F.);
#8443=ORIENTED_EDGE('',*,*,#5882,.F.);
#8444=ORIENTED_EDGE('',*,*,#5917,.F.);
#8445=ORIENTED_EDGE('',*,*,#5926,.F.);
#8446=ORIENTED_EDGE('',*,*,#5942,.F.);
#8447=ORIENTED_EDGE('',*,*,#5943,.F.);
#8448=ORIENTED_EDGE('',*,*,#5944,.F.);
#8449=ORIENTED_EDGE('',*,*,#5940,.F.);
#8450=ORIENTED_EDGE('',*,*,#5928,.F.);
#8451=ORIENTED_EDGE('',*,*,#5736,.F.);
#8452=ORIENTED_EDGE('',*,*,#5945,.T.);
#8453=ORIENTED_EDGE('',*,*,#5942,.T.);
#8454=ORIENTED_EDGE('',*,*,#5752,.F.);
#8455=ORIENTED_EDGE('',*,*,#5946,.T.);
#8456=ORIENTED_EDGE('',*,*,#5774,.F.);
#8457=ORIENTED_EDGE('',*,*,#5947,.T.);
#8458=ORIENTED_EDGE('',*,*,#5742,.F.);
#8459=ORIENTED_EDGE('',*,*,#5924,.F.);
#8460=ORIENTED_EDGE('',*,*,#5918,.F.);
#8461=ORIENTED_EDGE('',*,*,#5909,.F.);
#8462=ORIENTED_EDGE('',*,*,#5907,.F.);
#8463=ORIENTED_EDGE('',*,*,#5915,.F.);
#8464=ORIENTED_EDGE('',*,*,#5789,.F.);
#8465=ORIENTED_EDGE('',*,*,#5780,.F.);
#8466=ORIENTED_EDGE('',*,*,#5771,.F.);
#8467=ORIENTED_EDGE('',*,*,#5946,.F.);
#8468=ORIENTED_EDGE('',*,*,#5754,.F.);
#8469=ORIENTED_EDGE('',*,*,#5744,.F.);
#8470=ORIENTED_EDGE('',*,*,#5855,.F.);
#8471=ORIENTED_EDGE('',*,*,#5857,.F.);
#8472=ORIENTED_EDGE('',*,*,#5948,.T.);
#8473=ORIENTED_EDGE('',*,*,#5768,.T.);
#8474=ORIENTED_EDGE('',*,*,#5869,.F.);
#8475=ORIENTED_EDGE('',*,*,#5949,.T.);
#8476=ORIENTED_EDGE('',*,*,#5943,.T.);
#8477=ORIENTED_EDGE('',*,*,#5945,.F.);
#8478=ORIENTED_EDGE('',*,*,#5726,.T.);
#8479=ORIENTED_EDGE('',*,*,#5941,.T.);
#8480=ORIENTED_EDGE('',*,*,#5944,.T.);
#8481=ORIENTED_EDGE('',*,*,#5949,.F.);
#8482=ORIENTED_EDGE('',*,*,#5722,.F.);
#8483=ORIENTED_EDGE('',*,*,#5914,.F.);
#8484=ORIENTED_EDGE('',*,*,#5950,.T.);
#8485=ORIENTED_EDGE('',*,*,#5951,.T.);
#8486=ORIENTED_EDGE('',*,*,#5731,.T.);
#8487=ORIENTED_EDGE('',*,*,#5952,.T.);
#8488=ORIENTED_EDGE('',*,*,#5953,.T.);
#8489=ORIENTED_EDGE('',*,*,#5951,.F.);
#8490=ORIENTED_EDGE('',*,*,#5954,.T.);
#8491=ORIENTED_EDGE('',*,*,#5938,.F.);
#8492=ORIENTED_EDGE('',*,*,#5955,.F.);
#8493=ORIENTED_EDGE('',*,*,#5952,.F.);
#8494=ORIENTED_EDGE('',*,*,#5956,.T.);
#8495=ORIENTED_EDGE('',*,*,#5891,.F.);
#8496=ORIENTED_EDGE('',*,*,#5939,.F.);
#8497=ORIENTED_EDGE('',*,*,#5956,.F.);
#8498=ORIENTED_EDGE('',*,*,#5954,.F.);
#8499=ORIENTED_EDGE('',*,*,#5950,.F.);
#8500=ORIENTED_EDGE('',*,*,#5912,.F.);
#8501=ORIENTED_EDGE('',*,*,#5908,.F.);
#8502=ORIENTED_EDGE('',*,*,#5904,.F.);
#8503=ORIENTED_EDGE('',*,*,#5894,.F.);
#8504=ORIENTED_EDGE('',*,*,#5881,.F.);
#8505=ORIENTED_EDGE('',*,*,#5957,.F.);
#8506=ORIENTED_EDGE('',*,*,#5958,.F.);
#8507=ORIENTED_EDGE('',*,*,#5865,.F.);
#8508=ORIENTED_EDGE('',*,*,#5834,.T.);
#8509=ORIENTED_EDGE('',*,*,#5959,.F.);
#8510=ORIENTED_EDGE('',*,*,#5960,.F.);
#8511=ORIENTED_EDGE('',*,*,#5961,.T.);
#8512=ORIENTED_EDGE('',*,*,#5962,.F.);
#8513=ORIENTED_EDGE('',*,*,#5884,.F.);
#8514=ORIENTED_EDGE('',*,*,#5935,.T.);
#8515=ORIENTED_EDGE('',*,*,#5963,.F.);
#8516=ORIENTED_EDGE('',*,*,#4797,.F.);
#8517=ORIENTED_EDGE('',*,*,#5964,.F.);
#8518=ORIENTED_EDGE('',*,*,#5965,.T.);
#8519=ORIENTED_EDGE('',*,*,#4789,.F.);
#8520=ORIENTED_EDGE('',*,*,#5966,.F.);
#8521=ORIENTED_EDGE('',*,*,#5967,.F.);
#8522=ORIENTED_EDGE('',*,*,#5963,.T.);
#8523=ORIENTED_EDGE('',*,*,#5934,.T.);
#8524=ORIENTED_EDGE('',*,*,#5931,.T.);
#8525=ORIENTED_EDGE('',*,*,#4795,.T.);
#8526=ORIENTED_EDGE('',*,*,#5937,.T.);
#8527=ORIENTED_EDGE('',*,*,#5968,.T.);
#8528=ORIENTED_EDGE('',*,*,#5966,.T.);
#8529=ORIENTED_EDGE('',*,*,#5739,.T.);
#8530=ORIENTED_EDGE('',*,*,#5967,.T.);
#8531=ORIENTED_EDGE('',*,*,#5969,.T.);
#8532=ORIENTED_EDGE('',*,*,#5962,.T.);
#8533=ORIENTED_EDGE('',*,*,#5970,.T.);
#8534=ORIENTED_EDGE('',*,*,#4778,.F.);
#8535=ORIENTED_EDGE('',*,*,#5971,.T.);
#8536=ORIENTED_EDGE('',*,*,#5960,.T.);
#8537=ORIENTED_EDGE('',*,*,#5972,.T.);
#8538=ORIENTED_EDGE('',*,*,#5885,.F.);
#8539=ORIENTED_EDGE('',*,*,#5964,.T.);
#8540=ORIENTED_EDGE('',*,*,#5973,.T.);
#8541=ORIENTED_EDGE('',*,*,#5957,.T.);
#8542=ORIENTED_EDGE('',*,*,#5813,.F.);
#8543=ORIENTED_EDGE('',*,*,#5974,.T.);
#8544=ORIENTED_EDGE('',*,*,#5936,.T.);
#8545=ORIENTED_EDGE('',*,*,#5829,.T.);
#8546=ORIENTED_EDGE('',*,*,#5820,.F.);
#8547=ORIENTED_EDGE('',*,*,#5958,.T.);
#8548=ORIENTED_EDGE('',*,*,#5975,.T.);
#8549=ORIENTED_EDGE('',*,*,#5959,.T.);
#8550=ORIENTED_EDGE('',*,*,#5976,.T.);
#8551=ORIENTED_EDGE('',*,*,#4786,.F.);
#8552=ORIENTED_EDGE('',*,*,#4790,.F.);
#8553=ORIENTED_EDGE('',*,*,#5965,.F.);
#8554=ORIENTED_EDGE('',*,*,#5970,.F.);
#8555=ORIENTED_EDGE('',*,*,#5961,.F.);
#8556=ORIENTED_EDGE('',*,*,#5971,.F.);
#8557=ORIENTED_EDGE('',*,*,#4781,.F.);
#8558=ORIENTED_EDGE('',*,*,#4783,.F.);
#8559=ORIENTED_EDGE('',*,*,#5972,.F.);
#8560=ORIENTED_EDGE('',*,*,#5975,.F.);
#8561=ORIENTED_EDGE('',*,*,#5973,.F.);
#8562=ORIENTED_EDGE('',*,*,#4796,.F.);
#8563=ORIENTED_EDGE('',*,*,#5837,.T.);
#8564=ORIENTED_EDGE('',*,*,#5861,.F.);
#8565=ORIENTED_EDGE('',*,*,#5858,.F.);
#8566=ORIENTED_EDGE('',*,*,#5868,.F.);
#8567=ORIENTED_EDGE('',*,*,#5766,.F.);
#8568=ORIENTED_EDGE('',*,*,#5948,.F.);
#8569=ORIENTED_EDGE('',*,*,#5862,.F.);
#8570=ORIENTED_EDGE('',*,*,#5864,.F.);
#8571=ORIENTED_EDGE('',*,*,#5810,.F.);
#8572=ORIENTED_EDGE('',*,*,#5812,.F.);
#8573=ORIENTED_EDGE('',*,*,#5977,.T.);
#8574=ORIENTED_EDGE('',*,*,#5797,.T.);
#8575=ORIENTED_EDGE('',*,*,#5841,.F.);
#8576=ORIENTED_EDGE('',*,*,#5828,.T.);
#8577=ORIENTED_EDGE('',*,*,#5817,.F.);
#8578=ORIENTED_EDGE('',*,*,#5814,.F.);
#8579=ORIENTED_EDGE('',*,*,#5840,.F.);
#8580=ORIENTED_EDGE('',*,*,#5795,.F.);
#8581=ORIENTED_EDGE('',*,*,#5977,.F.);
#8582=ORIENTED_EDGE('',*,*,#5819,.F.);
#8583=ORIENTED_EDGE('',*,*,#5822,.F.);
#8584=ORIENTED_EDGE('',*,*,#5800,.F.);
#8585=ORIENTED_EDGE('',*,*,#5827,.F.);
#8586=ORIENTED_EDGE('',*,*,#5853,.F.);
#8587=ORIENTED_EDGE('',*,*,#5851,.F.);
#8588=ORIENTED_EDGE('',*,*,#5845,.F.);
#8589=ORIENTED_EDGE('',*,*,#5866,.F.);
#8590=ORIENTED_EDGE('',*,*,#5976,.F.);
#8591=ORIENTED_EDGE('',*,*,#5969,.F.);
#8592=ORIENTED_EDGE('',*,*,#5968,.F.);
#8593=ORIENTED_EDGE('',*,*,#5974,.F.);
#8594=ORIENTED_EDGE('',*,*,#5808,.F.);
#8595=ORIENTED_EDGE('',*,*,#5806,.F.);
#8596=ORIENTED_EDGE('',*,*,#5978,.F.);
#8597=ORIENTED_EDGE('',*,*,#5776,.F.);
#8598=ORIENTED_EDGE('',*,*,#5793,.F.);
#8599=ORIENTED_EDGE('',*,*,#5842,.F.);
#8600=ORIENTED_EDGE('',*,*,#5796,.F.);
#8601=ORIENTED_EDGE('',*,*,#5784,.F.);
#8602=ORIENTED_EDGE('',*,*,#5979,.F.);
#8603=ORIENTED_EDGE('',*,*,#5759,.F.);
#8604=ORIENTED_EDGE('',*,*,#5764,.F.);
#8605=ORIENTED_EDGE('',*,*,#5870,.F.);
#8606=ORIENTED_EDGE('',*,*,#5767,.F.);
#8607=ORIENTED_EDGE('',*,*,#5749,.F.);
#8608=ORIENTED_EDGE('',*,*,#5979,.T.);
#8609=ORIENTED_EDGE('',*,*,#5748,.F.);
#8610=ORIENTED_EDGE('',*,*,#5947,.F.);
#8611=ORIENTED_EDGE('',*,*,#5777,.F.);
#8612=ORIENTED_EDGE('',*,*,#5978,.T.);
#8613=ORIENTED_EDGE('',*,*,#5783,.F.);
#8614=ORIENTED_EDGE('',*,*,#5916,.F.);
#8615=ORIENTED_EDGE('',*,*,#5898,.F.);
#8616=ORIENTED_EDGE('',*,*,#5911,.F.);
#8617=ORIENTED_EDGE('',*,*,#5913,.F.);
#8618=ORIENTED_EDGE('',*,*,#5980,.F.);
#8619=ORIENTED_EDGE('',*,*,#5929,.F.);
#8620=ORIENTED_EDGE('',*,*,#5927,.F.);
#8621=ORIENTED_EDGE('',*,*,#5874,.F.);
#8622=ORIENTED_EDGE('',*,*,#5923,.F.);
#8623=ORIENTED_EDGE('',*,*,#5760,.F.);
#8624=ORIENTED_EDGE('',*,*,#5702,.T.);
#8625=ORIENTED_EDGE('',*,*,#5981,.F.);
#8626=ORIENTED_EDGE('',*,*,#5424,.T.);
#8627=ORIENTED_EDGE('',*,*,#5893,.F.);
#8628=ORIENTED_EDGE('',*,*,#5421,.T.);
#8629=ORIENTED_EDGE('',*,*,#5420,.T.);
#8630=ORIENTED_EDGE('',*,*,#5982,.T.);
#8631=ORIENTED_EDGE('',*,*,#5955,.T.);
#8632=ORIENTED_EDGE('',*,*,#5982,.F.);
#8633=ORIENTED_EDGE('',*,*,#5983,.T.);
#8634=ORIENTED_EDGE('',*,*,#5732,.T.);
#8635=ORIENTED_EDGE('',*,*,#5953,.F.);
#8636=ORIENTED_EDGE('',*,*,#5984,.F.);
#8637=ORIENTED_EDGE('',*,*,#5985,.T.);
#8638=ORIENTED_EDGE('',*,*,#5986,.T.);
#8639=ORIENTED_EDGE('',*,*,#5987,.F.);
#8640=ORIENTED_EDGE('',*,*,#5988,.F.);
#8641=ORIENTED_EDGE('',*,*,#5989,.T.);
#8642=ORIENTED_EDGE('',*,*,#5984,.T.);
#8643=ORIENTED_EDGE('',*,*,#5990,.F.);
#8644=ORIENTED_EDGE('',*,*,#5991,.F.);
#8645=ORIENTED_EDGE('',*,*,#5992,.T.);
#8646=ORIENTED_EDGE('',*,*,#5988,.T.);
#8647=ORIENTED_EDGE('',*,*,#5993,.F.);
#8648=ORIENTED_EDGE('',*,*,#5994,.F.);
#8649=ORIENTED_EDGE('',*,*,#5995,.T.);
#8650=ORIENTED_EDGE('',*,*,#5996,.F.);
#8651=ORIENTED_EDGE('',*,*,#5997,.F.);
#8652=ORIENTED_EDGE('',*,*,#5995,.F.);
#8653=ORIENTED_EDGE('',*,*,#5998,.T.);
#8654=ORIENTED_EDGE('',*,*,#5999,.T.);
#8655=ORIENTED_EDGE('',*,*,#6000,.T.);
#8656=ORIENTED_EDGE('',*,*,#5111,.T.);
#8657=ORIENTED_EDGE('',*,*,#6001,.T.);
#8658=ORIENTED_EDGE('',*,*,#6002,.T.);
#8659=ORIENTED_EDGE('',*,*,#6003,.F.);
#8660=ORIENTED_EDGE('',*,*,#5999,.F.);
#8661=ORIENTED_EDGE('',*,*,#6004,.T.);
#8662=ORIENTED_EDGE('',*,*,#6005,.T.);
#8663=ORIENTED_EDGE('',*,*,#6006,.T.);
#8664=ORIENTED_EDGE('',*,*,#6004,.F.);
#8665=ORIENTED_EDGE('',*,*,#5998,.F.);
#8666=ORIENTED_EDGE('',*,*,#6007,.F.);
#8667=ORIENTED_EDGE('',*,*,#6002,.F.);
#8668=ORIENTED_EDGE('',*,*,#6008,.T.);
#8669=ORIENTED_EDGE('',*,*,#6009,.T.);
#8670=ORIENTED_EDGE('',*,*,#6010,.T.);
#8671=ORIENTED_EDGE('',*,*,#6011,.T.);
#8672=ORIENTED_EDGE('',*,*,#6012,.T.);
#8673=ORIENTED_EDGE('',*,*,#6013,.F.);
#8674=ORIENTED_EDGE('',*,*,#6014,.T.);
#8675=ORIENTED_EDGE('',*,*,#6015,.F.);
#8676=ORIENTED_EDGE('',*,*,#5412,.T.);
#8677=ORIENTED_EDGE('',*,*,#5427,.T.);
#8678=ORIENTED_EDGE('',*,*,#6016,.T.);
#8679=ORIENTED_EDGE('',*,*,#6017,.F.);
#8680=ORIENTED_EDGE('',*,*,#6018,.T.);
#8681=ORIENTED_EDGE('',*,*,#6019,.F.);
#8682=ORIENTED_EDGE('',*,*,#6020,.F.);
#8683=ORIENTED_EDGE('',*,*,#6016,.F.);
#8684=ORIENTED_EDGE('',*,*,#6021,.F.);
#8685=ORIENTED_EDGE('',*,*,#6022,.F.);
#8686=ORIENTED_EDGE('',*,*,#6023,.T.);
#8687=ORIENTED_EDGE('',*,*,#6024,.T.);
#8688=ORIENTED_EDGE('',*,*,#6025,.T.);
#8689=ORIENTED_EDGE('',*,*,#6026,.T.);
#8690=ORIENTED_EDGE('',*,*,#6027,.F.);
#8691=ORIENTED_EDGE('',*,*,#6028,.F.);
#8692=ORIENTED_EDGE('',*,*,#6029,.F.);
#8693=ORIENTED_EDGE('',*,*,#6030,.T.);
#8694=ORIENTED_EDGE('',*,*,#6031,.T.);
#8695=ORIENTED_EDGE('',*,*,#6032,.F.);
#8696=ORIENTED_EDGE('',*,*,#6033,.F.);
#8697=ORIENTED_EDGE('',*,*,#6034,.T.);
#8698=ORIENTED_EDGE('',*,*,#6029,.T.);
#8699=ORIENTED_EDGE('',*,*,#6035,.F.);
#8700=ORIENTED_EDGE('',*,*,#6036,.F.);
#8701=ORIENTED_EDGE('',*,*,#6037,.T.);
#8702=ORIENTED_EDGE('',*,*,#6033,.T.);
#8703=ORIENTED_EDGE('',*,*,#6038,.F.);
#8704=ORIENTED_EDGE('',*,*,#6039,.F.);
#8705=ORIENTED_EDGE('',*,*,#6040,.T.);
#8706=ORIENTED_EDGE('',*,*,#6041,.T.);
#8707=ORIENTED_EDGE('',*,*,#6036,.T.);
#8708=ORIENTED_EDGE('',*,*,#6042,.F.);
#8709=ORIENTED_EDGE('',*,*,#6043,.F.);
#8710=ORIENTED_EDGE('',*,*,#6044,.F.);
#8711=ORIENTED_EDGE('',*,*,#5160,.T.);
#8712=ORIENTED_EDGE('',*,*,#6039,.T.);
#8713=ORIENTED_EDGE('',*,*,#6045,.F.);
#8714=ORIENTED_EDGE('',*,*,#6046,.F.);
#8715=ORIENTED_EDGE('',*,*,#6022,.T.);
#8716=ORIENTED_EDGE('',*,*,#6047,.F.);
#8717=ORIENTED_EDGE('',*,*,#6048,.T.);
#8718=ORIENTED_EDGE('',*,*,#6023,.F.);
#8719=ORIENTED_EDGE('',*,*,#6049,.F.);
#8720=ORIENTED_EDGE('',*,*,#6050,.F.);
#8721=ORIENTED_EDGE('',*,*,#6026,.F.);
#8722=ORIENTED_EDGE('',*,*,#6051,.T.);
#8723=ORIENTED_EDGE('',*,*,#6052,.T.);
#8724=ORIENTED_EDGE('',*,*,#6053,.F.);
#8725=ORIENTED_EDGE('',*,*,#6054,.T.);
#8726=ORIENTED_EDGE('',*,*,#6055,.F.);
#8727=ORIENTED_EDGE('',*,*,#6056,.F.);
#8728=ORIENTED_EDGE('',*,*,#6054,.F.);
#8729=ORIENTED_EDGE('',*,*,#6057,.T.);
#8730=ORIENTED_EDGE('',*,*,#6058,.T.);
#8731=ORIENTED_EDGE('',*,*,#6053,.T.);
#8732=ORIENTED_EDGE('',*,*,#6058,.F.);
#8733=ORIENTED_EDGE('',*,*,#6059,.F.);
#8734=ORIENTED_EDGE('',*,*,#6060,.F.);
#8735=ORIENTED_EDGE('',*,*,#6061,.F.);
#8736=ORIENTED_EDGE('',*,*,#6062,.F.);
#8737=ORIENTED_EDGE('',*,*,#6010,.F.);
#8738=ORIENTED_EDGE('',*,*,#6063,.F.);
#8739=ORIENTED_EDGE('',*,*,#6064,.F.);
#8740=ORIENTED_EDGE('',*,*,#6065,.F.);
#8741=ORIENTED_EDGE('',*,*,#6066,.F.);
#8742=ORIENTED_EDGE('',*,*,#6057,.F.);
#8743=ORIENTED_EDGE('',*,*,#6066,.T.);
#8744=ORIENTED_EDGE('',*,*,#6067,.T.);
#8745=ORIENTED_EDGE('',*,*,#5994,.T.);
#8746=ORIENTED_EDGE('',*,*,#6067,.F.);
#8747=ORIENTED_EDGE('',*,*,#6068,.T.);
#8748=ORIENTED_EDGE('',*,*,#6069,.F.);
#8749=ORIENTED_EDGE('',*,*,#5715,.T.);
#8750=ORIENTED_EDGE('',*,*,#5136,.T.);
#8751=ORIENTED_EDGE('',*,*,#5144,.T.);
#8752=ORIENTED_EDGE('',*,*,#5143,.T.);
#8753=ORIENTED_EDGE('',*,*,#6070,.T.);
#8754=ORIENTED_EDGE('',*,*,#5145,.F.);
#8755=ORIENTED_EDGE('',*,*,#5419,.F.);
#8756=ORIENTED_EDGE('',*,*,#6071,.T.);
#8757=ORIENTED_EDGE('',*,*,#6072,.T.);
#8758=ORIENTED_EDGE('',*,*,#5983,.F.);
#8759=ORIENTED_EDGE('',*,*,#6073,.F.);
#8760=ORIENTED_EDGE('',*,*,#6074,.F.);
#8761=ORIENTED_EDGE('',*,*,#6048,.F.);
#8762=ORIENTED_EDGE('',*,*,#6075,.F.);
#8763=ORIENTED_EDGE('',*,*,#6076,.T.);
#8764=ORIENTED_EDGE('',*,*,#6077,.F.);
#8765=ORIENTED_EDGE('',*,*,#6073,.T.);
#8766=ORIENTED_EDGE('',*,*,#6078,.F.);
#8767=ORIENTED_EDGE('',*,*,#6079,.F.);
#8768=ORIENTED_EDGE('',*,*,#6076,.F.);
#8769=ORIENTED_EDGE('',*,*,#6080,.F.);
#8770=ORIENTED_EDGE('',*,*,#6081,.F.);
#8771=ORIENTED_EDGE('',*,*,#6081,.T.);
#8772=ORIENTED_EDGE('',*,*,#6082,.F.);
#8773=ORIENTED_EDGE('',*,*,#6083,.T.);
#8774=ORIENTED_EDGE('',*,*,#6012,.F.);
#8775=ORIENTED_EDGE('',*,*,#6084,.F.);
#8776=ORIENTED_EDGE('',*,*,#5106,.T.);
#8777=ORIENTED_EDGE('',*,*,#5714,.F.);
#8778=ORIENTED_EDGE('',*,*,#6069,.T.);
#8779=ORIENTED_EDGE('',*,*,#6085,.T.);
#8780=ORIENTED_EDGE('',*,*,#5107,.T.);
#8781=ORIENTED_EDGE('',*,*,#6084,.T.);
#8782=ORIENTED_EDGE('',*,*,#6086,.T.);
#8783=ORIENTED_EDGE('',*,*,#6087,.F.);
#8784=ORIENTED_EDGE('',*,*,#6088,.F.);
#8785=ORIENTED_EDGE('',*,*,#6089,.F.);
#8786=ORIENTED_EDGE('',*,*,#6090,.F.);
#8787=ORIENTED_EDGE('',*,*,#6091,.F.);
#8788=ORIENTED_EDGE('',*,*,#6092,.F.);
#8789=ORIENTED_EDGE('',*,*,#6093,.F.);
#8790=ORIENTED_EDGE('',*,*,#6031,.F.);
#8791=ORIENTED_EDGE('',*,*,#5437,.T.);
#8792=ORIENTED_EDGE('',*,*,#6094,.T.);
#8793=ORIENTED_EDGE('',*,*,#6095,.T.);
#8794=ORIENTED_EDGE('',*,*,#6096,.T.);
#8795=ORIENTED_EDGE('',*,*,#5991,.T.);
#8796=ORIENTED_EDGE('',*,*,#6097,.T.);
#8797=ORIENTED_EDGE('',*,*,#6098,.T.);
#8798=ORIENTED_EDGE('',*,*,#6099,.T.);
#8799=ORIENTED_EDGE('',*,*,#6008,.F.);
#8800=ORIENTED_EDGE('',*,*,#6100,.T.);
#8801=ORIENTED_EDGE('',*,*,#6101,.F.);
#8802=ORIENTED_EDGE('',*,*,#6102,.F.);
#8803=ORIENTED_EDGE('',*,*,#6009,.F.);
#8804=ORIENTED_EDGE('',*,*,#6103,.T.);
#8805=ORIENTED_EDGE('',*,*,#6104,.T.);
#8806=ORIENTED_EDGE('',*,*,#5996,.T.);
#8807=ORIENTED_EDGE('',*,*,#5997,.T.);
#8808=ORIENTED_EDGE('',*,*,#6104,.F.);
#8809=ORIENTED_EDGE('',*,*,#6103,.F.);
#8810=ORIENTED_EDGE('',*,*,#6105,.T.);
#8811=ORIENTED_EDGE('',*,*,#6105,.F.);
#8812=ORIENTED_EDGE('',*,*,#6106,.T.);
#8813=ORIENTED_EDGE('',*,*,#6107,.F.);
#8814=ORIENTED_EDGE('',*,*,#6106,.F.);
#8815=ORIENTED_EDGE('',*,*,#6101,.T.);
#8816=ORIENTED_EDGE('',*,*,#6108,.T.);
#8817=ORIENTED_EDGE('',*,*,#6107,.T.);
#8818=ORIENTED_EDGE('',*,*,#6108,.F.);
#8819=ORIENTED_EDGE('',*,*,#6100,.F.);
#8820=ORIENTED_EDGE('',*,*,#6006,.F.);
#8821=ORIENTED_EDGE('',*,*,#6005,.F.);
#8822=ORIENTED_EDGE('',*,*,#6102,.T.);
#8823=ORIENTED_EDGE('',*,*,#5165,.F.);
#8824=ORIENTED_EDGE('',*,*,#6109,.T.);
#8825=ORIENTED_EDGE('',*,*,#6110,.T.);
#8826=ORIENTED_EDGE('',*,*,#6040,.F.);
#8827=ORIENTED_EDGE('',*,*,#5159,.F.);
#8828=ORIENTED_EDGE('',*,*,#5410,.T.);
#8829=ORIENTED_EDGE('',*,*,#5158,.F.);
#8830=ORIENTED_EDGE('',*,*,#5100,.T.);
#8831=ORIENTED_EDGE('',*,*,#6110,.F.);
#8832=ORIENTED_EDGE('',*,*,#6111,.T.);
#8833=ORIENTED_EDGE('',*,*,#6112,.T.);
#8834=ORIENTED_EDGE('',*,*,#6041,.F.);
#8835=ORIENTED_EDGE('',*,*,#6112,.F.);
#8836=ORIENTED_EDGE('',*,*,#6113,.T.);
#8837=ORIENTED_EDGE('',*,*,#6114,.T.);
#8838=ORIENTED_EDGE('',*,*,#6037,.F.);
#8839=ORIENTED_EDGE('',*,*,#6114,.F.);
#8840=ORIENTED_EDGE('',*,*,#6115,.T.);
#8841=ORIENTED_EDGE('',*,*,#6116,.T.);
#8842=ORIENTED_EDGE('',*,*,#6034,.F.);
#8843=ORIENTED_EDGE('',*,*,#6116,.F.);
#8844=ORIENTED_EDGE('',*,*,#6117,.T.);
#8845=ORIENTED_EDGE('',*,*,#6087,.T.);
#8846=ORIENTED_EDGE('',*,*,#6030,.F.);
#8847=ORIENTED_EDGE('',*,*,#5432,.F.);
#8848=ORIENTED_EDGE('',*,*,#6118,.T.);
#8849=ORIENTED_EDGE('',*,*,#6047,.T.);
#8850=ORIENTED_EDGE('',*,*,#6119,.F.);
#8851=ORIENTED_EDGE('',*,*,#5426,.T.);
#8852=ORIENTED_EDGE('',*,*,#6120,.F.);
#8853=ORIENTED_EDGE('',*,*,#6121,.F.);
#8854=ORIENTED_EDGE('',*,*,#6014,.F.);
#8855=ORIENTED_EDGE('',*,*,#5981,.T.);
#8856=ORIENTED_EDGE('',*,*,#6122,.F.);
#8857=ORIENTED_EDGE('',*,*,#6120,.T.);
#8858=ORIENTED_EDGE('',*,*,#5425,.T.);
#8859=ORIENTED_EDGE('',*,*,#6046,.T.);
#8860=ORIENTED_EDGE('',*,*,#6123,.T.);
#8861=ORIENTED_EDGE('',*,*,#6059,.T.);
#8862=ORIENTED_EDGE('',*,*,#6124,.T.);
#8863=ORIENTED_EDGE('',*,*,#5986,.F.);
#8864=ORIENTED_EDGE('',*,*,#6125,.T.);
#8865=ORIENTED_EDGE('',*,*,#6082,.T.);
#8866=ORIENTED_EDGE('',*,*,#6126,.F.);
#8867=ORIENTED_EDGE('',*,*,#6127,.F.);
#8868=ORIENTED_EDGE('',*,*,#6128,.T.);
#8869=ORIENTED_EDGE('',*,*,#6091,.T.);
#8870=ORIENTED_EDGE('',*,*,#6129,.F.);
#8871=ORIENTED_EDGE('',*,*,#6130,.F.);
#8872=ORIENTED_EDGE('',*,*,#6131,.T.);
#8873=ORIENTED_EDGE('',*,*,#6127,.T.);
#8874=ORIENTED_EDGE('',*,*,#6132,.F.);
#8875=ORIENTED_EDGE('',*,*,#6133,.F.);
#8876=ORIENTED_EDGE('',*,*,#6134,.T.);
#8877=ORIENTED_EDGE('',*,*,#6130,.T.);
#8878=ORIENTED_EDGE('',*,*,#6135,.F.);
#8879=ORIENTED_EDGE('',*,*,#6136,.F.);
#8880=ORIENTED_EDGE('',*,*,#6137,.T.);
#8881=ORIENTED_EDGE('',*,*,#6133,.T.);
#8882=ORIENTED_EDGE('',*,*,#6138,.F.);
#8883=ORIENTED_EDGE('',*,*,#5734,.F.);
#8884=ORIENTED_EDGE('',*,*,#6139,.T.);
#8885=ORIENTED_EDGE('',*,*,#6136,.T.);
#8886=ORIENTED_EDGE('',*,*,#6140,.F.);
#8887=ORIENTED_EDGE('',*,*,#5728,.F.);
#8888=ORIENTED_EDGE('',*,*,#5700,.T.);
#8889=ORIENTED_EDGE('',*,*,#5735,.F.);
#8890=ORIENTED_EDGE('',*,*,#5980,.T.);
#8891=ORIENTED_EDGE('',*,*,#6141,.F.);
#8892=ORIENTED_EDGE('',*,*,#6142,.F.);
#8893=ORIENTED_EDGE('',*,*,#6052,.F.);
#8894=ORIENTED_EDGE('',*,*,#6051,.F.);
#8895=ORIENTED_EDGE('',*,*,#6143,.T.);
#8896=ORIENTED_EDGE('',*,*,#6141,.T.);
#8897=ORIENTED_EDGE('',*,*,#6144,.T.);
#8898=ORIENTED_EDGE('',*,*,#6145,.T.);
#8899=ORIENTED_EDGE('',*,*,#6146,.F.);
#8900=ORIENTED_EDGE('',*,*,#6147,.T.);
#8901=ORIENTED_EDGE('',*,*,#6145,.F.);
#8902=ORIENTED_EDGE('',*,*,#6147,.F.);
#8903=ORIENTED_EDGE('',*,*,#6148,.F.);
#8904=ORIENTED_EDGE('',*,*,#6146,.T.);
#8905=ORIENTED_EDGE('',*,*,#6148,.T.);
#8906=ORIENTED_EDGE('',*,*,#6149,.T.);
#8907=ORIENTED_EDGE('',*,*,#6055,.T.);
#8908=ORIENTED_EDGE('',*,*,#6056,.T.);
#8909=ORIENTED_EDGE('',*,*,#6149,.F.);
#8910=ORIENTED_EDGE('',*,*,#5164,.F.);
#8911=ORIENTED_EDGE('',*,*,#6150,.F.);
#8912=ORIENTED_EDGE('',*,*,#6151,.T.);
#8913=ORIENTED_EDGE('',*,*,#6152,.T.);
#8914=ORIENTED_EDGE('',*,*,#5154,.F.);
#8915=ORIENTED_EDGE('',*,*,#5146,.F.);
#8916=ORIENTED_EDGE('',*,*,#6153,.T.);
#8917=ORIENTED_EDGE('',*,*,#6150,.T.);
#8918=ORIENTED_EDGE('',*,*,#6154,.T.);
#8919=ORIENTED_EDGE('',*,*,#6075,.T.);
#8920=ORIENTED_EDGE('',*,*,#6118,.F.);
#8921=ORIENTED_EDGE('',*,*,#6155,.F.);
#8922=ORIENTED_EDGE('',*,*,#6156,.T.);
#8923=ORIENTED_EDGE('',*,*,#6155,.T.);
#8924=ORIENTED_EDGE('',*,*,#5431,.F.);
#8925=ORIENTED_EDGE('',*,*,#6157,.F.);
#8926=ORIENTED_EDGE('',*,*,#6158,.T.);
#8927=ORIENTED_EDGE('',*,*,#6157,.T.);
#8928=ORIENTED_EDGE('',*,*,#5435,.F.);
#8929=ORIENTED_EDGE('',*,*,#6159,.F.);
#8930=ORIENTED_EDGE('',*,*,#6160,.T.);
#8931=ORIENTED_EDGE('',*,*,#6159,.T.);
#8932=ORIENTED_EDGE('',*,*,#5438,.F.);
#8933=ORIENTED_EDGE('',*,*,#6099,.F.);
#8934=ORIENTED_EDGE('',*,*,#6161,.T.);
#8935=ORIENTED_EDGE('',*,*,#6088,.T.);
#8936=ORIENTED_EDGE('',*,*,#6117,.F.);
#8937=ORIENTED_EDGE('',*,*,#6162,.F.);
#8938=ORIENTED_EDGE('',*,*,#6163,.T.);
#8939=ORIENTED_EDGE('',*,*,#6162,.T.);
#8940=ORIENTED_EDGE('',*,*,#6115,.F.);
#8941=ORIENTED_EDGE('',*,*,#6164,.F.);
#8942=ORIENTED_EDGE('',*,*,#6165,.T.);
#8943=ORIENTED_EDGE('',*,*,#6164,.T.);
#8944=ORIENTED_EDGE('',*,*,#6113,.F.);
#8945=ORIENTED_EDGE('',*,*,#6166,.F.);
#8946=ORIENTED_EDGE('',*,*,#6167,.T.);
#8947=ORIENTED_EDGE('',*,*,#6168,.T.);
#8948=ORIENTED_EDGE('',*,*,#6166,.T.);
#8949=ORIENTED_EDGE('',*,*,#6111,.F.);
#8950=ORIENTED_EDGE('',*,*,#6109,.F.);
#8951=ORIENTED_EDGE('',*,*,#6152,.F.);
#8952=ORIENTED_EDGE('',*,*,#6151,.F.);
#8953=ORIENTED_EDGE('',*,*,#6169,.F.);
#8954=ORIENTED_EDGE('',*,*,#6170,.T.);
#8955=ORIENTED_EDGE('',*,*,#6171,.T.);
#8956=ORIENTED_EDGE('',*,*,#6153,.F.);
#8957=ORIENTED_EDGE('',*,*,#6070,.F.);
#8958=ORIENTED_EDGE('',*,*,#6172,.T.);
#8959=ORIENTED_EDGE('',*,*,#6169,.T.);
#8960=ORIENTED_EDGE('',*,*,#6173,.T.);
#8961=ORIENTED_EDGE('',*,*,#6078,.T.);
#8962=ORIENTED_EDGE('',*,*,#6154,.F.);
#8963=ORIENTED_EDGE('',*,*,#6174,.F.);
#8964=ORIENTED_EDGE('',*,*,#6175,.T.);
#8965=ORIENTED_EDGE('',*,*,#6174,.T.);
#8966=ORIENTED_EDGE('',*,*,#6156,.F.);
#8967=ORIENTED_EDGE('',*,*,#6176,.F.);
#8968=ORIENTED_EDGE('',*,*,#6177,.T.);
#8969=ORIENTED_EDGE('',*,*,#6176,.T.);
#8970=ORIENTED_EDGE('',*,*,#6158,.F.);
#8971=ORIENTED_EDGE('',*,*,#6178,.F.);
#8972=ORIENTED_EDGE('',*,*,#6179,.T.);
#8973=ORIENTED_EDGE('',*,*,#6178,.T.);
#8974=ORIENTED_EDGE('',*,*,#6160,.F.);
#8975=ORIENTED_EDGE('',*,*,#6098,.F.);
#8976=ORIENTED_EDGE('',*,*,#6180,.T.);
#8977=ORIENTED_EDGE('',*,*,#6089,.T.);
#8978=ORIENTED_EDGE('',*,*,#6161,.F.);
#8979=ORIENTED_EDGE('',*,*,#6181,.F.);
#8980=ORIENTED_EDGE('',*,*,#6182,.T.);
#8981=ORIENTED_EDGE('',*,*,#6181,.T.);
#8982=ORIENTED_EDGE('',*,*,#6163,.F.);
#8983=ORIENTED_EDGE('',*,*,#6183,.F.);
#8984=ORIENTED_EDGE('',*,*,#6184,.T.);
#8985=ORIENTED_EDGE('',*,*,#6183,.T.);
#8986=ORIENTED_EDGE('',*,*,#6165,.F.);
#8987=ORIENTED_EDGE('',*,*,#6185,.F.);
#8988=ORIENTED_EDGE('',*,*,#6186,.T.);
#8989=ORIENTED_EDGE('',*,*,#6185,.T.);
#8990=ORIENTED_EDGE('',*,*,#6168,.F.);
#8991=ORIENTED_EDGE('',*,*,#6187,.F.);
#8992=ORIENTED_EDGE('',*,*,#6188,.T.);
#8993=ORIENTED_EDGE('',*,*,#6187,.T.);
#8994=ORIENTED_EDGE('',*,*,#6167,.F.);
#8995=ORIENTED_EDGE('',*,*,#6171,.F.);
#8996=ORIENTED_EDGE('',*,*,#5729,.T.);
#8997=ORIENTED_EDGE('',*,*,#6189,.T.);
#8998=ORIENTED_EDGE('',*,*,#6170,.F.);
#8999=ORIENTED_EDGE('',*,*,#6190,.F.);
#9000=ORIENTED_EDGE('',*,*,#5142,.F.);
#9001=ORIENTED_EDGE('',*,*,#5725,.T.);
#9002=ORIENTED_EDGE('',*,*,#6190,.T.);
#9003=ORIENTED_EDGE('',*,*,#6172,.F.);
#9004=ORIENTED_EDGE('',*,*,#6126,.T.);
#9005=ORIENTED_EDGE('',*,*,#6080,.T.);
#9006=ORIENTED_EDGE('',*,*,#6173,.F.);
#9007=ORIENTED_EDGE('',*,*,#6191,.F.);
#9008=ORIENTED_EDGE('',*,*,#5987,.T.);
#9009=ORIENTED_EDGE('',*,*,#6191,.T.);
#9010=ORIENTED_EDGE('',*,*,#6175,.F.);
#9011=ORIENTED_EDGE('',*,*,#6192,.F.);
#9012=ORIENTED_EDGE('',*,*,#5990,.T.);
#9013=ORIENTED_EDGE('',*,*,#6192,.T.);
#9014=ORIENTED_EDGE('',*,*,#6177,.F.);
#9015=ORIENTED_EDGE('',*,*,#6193,.F.);
#9016=ORIENTED_EDGE('',*,*,#5993,.T.);
#9017=ORIENTED_EDGE('',*,*,#6193,.T.);
#9018=ORIENTED_EDGE('',*,*,#6179,.F.);
#9019=ORIENTED_EDGE('',*,*,#6097,.F.);
#9020=ORIENTED_EDGE('',*,*,#6194,.F.);
#9021=ORIENTED_EDGE('',*,*,#6129,.T.);
#9022=ORIENTED_EDGE('',*,*,#6090,.T.);
#9023=ORIENTED_EDGE('',*,*,#6180,.F.);
#9024=ORIENTED_EDGE('',*,*,#6195,.F.);
#9025=ORIENTED_EDGE('',*,*,#6132,.T.);
#9026=ORIENTED_EDGE('',*,*,#6194,.T.);
#9027=ORIENTED_EDGE('',*,*,#6182,.F.);
#9028=ORIENTED_EDGE('',*,*,#6196,.F.);
#9029=ORIENTED_EDGE('',*,*,#6135,.T.);
#9030=ORIENTED_EDGE('',*,*,#6195,.T.);
#9031=ORIENTED_EDGE('',*,*,#6184,.F.);
#9032=ORIENTED_EDGE('',*,*,#6189,.F.);
#9033=ORIENTED_EDGE('',*,*,#6140,.T.);
#9034=ORIENTED_EDGE('',*,*,#6138,.T.);
#9035=ORIENTED_EDGE('',*,*,#6196,.T.);
#9036=ORIENTED_EDGE('',*,*,#6186,.F.);
#9037=ORIENTED_EDGE('',*,*,#6188,.F.);
#9038=ORIENTED_EDGE('',*,*,#6197,.T.);
#9039=ORIENTED_EDGE('',*,*,#5733,.F.);
#9040=ORIENTED_EDGE('',*,*,#6072,.F.);
#9041=ORIENTED_EDGE('',*,*,#6198,.T.);
#9042=ORIENTED_EDGE('',*,*,#6199,.T.);
#9043=ORIENTED_EDGE('',*,*,#6200,.T.);
#9044=ORIENTED_EDGE('',*,*,#6125,.F.);
#9045=ORIENTED_EDGE('',*,*,#6201,.F.);
#9046=ORIENTED_EDGE('',*,*,#6202,.T.);
#9047=ORIENTED_EDGE('',*,*,#6201,.T.);
#9048=ORIENTED_EDGE('',*,*,#5985,.F.);
#9049=ORIENTED_EDGE('',*,*,#6203,.F.);
#9050=ORIENTED_EDGE('',*,*,#6204,.T.);
#9051=ORIENTED_EDGE('',*,*,#6203,.T.);
#9052=ORIENTED_EDGE('',*,*,#5989,.F.);
#9053=ORIENTED_EDGE('',*,*,#6205,.F.);
#9054=ORIENTED_EDGE('',*,*,#6206,.T.);
#9055=ORIENTED_EDGE('',*,*,#6205,.T.);
#9056=ORIENTED_EDGE('',*,*,#5992,.F.);
#9057=ORIENTED_EDGE('',*,*,#6096,.F.);
#9058=ORIENTED_EDGE('',*,*,#6092,.T.);
#9059=ORIENTED_EDGE('',*,*,#6128,.F.);
#9060=ORIENTED_EDGE('',*,*,#6207,.F.);
#9061=ORIENTED_EDGE('',*,*,#6208,.T.);
#9062=ORIENTED_EDGE('',*,*,#6207,.T.);
#9063=ORIENTED_EDGE('',*,*,#6131,.F.);
#9064=ORIENTED_EDGE('',*,*,#6209,.F.);
#9065=ORIENTED_EDGE('',*,*,#6210,.T.);
#9066=ORIENTED_EDGE('',*,*,#6209,.T.);
#9067=ORIENTED_EDGE('',*,*,#6134,.F.);
#9068=ORIENTED_EDGE('',*,*,#6211,.F.);
#9069=ORIENTED_EDGE('',*,*,#6212,.T.);
#9070=ORIENTED_EDGE('',*,*,#6211,.T.);
#9071=ORIENTED_EDGE('',*,*,#6137,.F.);
#9072=ORIENTED_EDGE('',*,*,#6139,.F.);
#9073=ORIENTED_EDGE('',*,*,#6197,.F.);
#9074=ORIENTED_EDGE('',*,*,#6213,.T.);
#9075=ORIENTED_EDGE('',*,*,#6214,.T.);
#9076=ORIENTED_EDGE('',*,*,#6045,.T.);
#9077=ORIENTED_EDGE('',*,*,#6215,.T.);
#9078=ORIENTED_EDGE('',*,*,#6198,.F.);
#9079=ORIENTED_EDGE('',*,*,#6216,.F.);
#9080=ORIENTED_EDGE('',*,*,#6071,.F.);
#9081=ORIENTED_EDGE('',*,*,#6217,.F.);
#9082=ORIENTED_EDGE('',*,*,#6218,.T.);
#9083=ORIENTED_EDGE('',*,*,#6216,.T.);
#9084=ORIENTED_EDGE('',*,*,#6217,.T.);
#9085=ORIENTED_EDGE('',*,*,#5418,.F.);
#9086=ORIENTED_EDGE('',*,*,#5417,.T.);
#9087=ORIENTED_EDGE('',*,*,#5416,.T.);
#9088=ORIENTED_EDGE('',*,*,#6219,.T.);
#9089=ORIENTED_EDGE('',*,*,#6019,.T.);
#9090=ORIENTED_EDGE('',*,*,#6199,.F.);
#9091=ORIENTED_EDGE('',*,*,#6220,.F.);
#9092=ORIENTED_EDGE('',*,*,#6221,.T.);
#9093=ORIENTED_EDGE('',*,*,#6220,.T.);
#9094=ORIENTED_EDGE('',*,*,#6202,.F.);
#9095=ORIENTED_EDGE('',*,*,#6222,.F.);
#9096=ORIENTED_EDGE('',*,*,#6223,.T.);
#9097=ORIENTED_EDGE('',*,*,#6222,.T.);
#9098=ORIENTED_EDGE('',*,*,#6204,.F.);
#9099=ORIENTED_EDGE('',*,*,#6224,.F.);
#9100=ORIENTED_EDGE('',*,*,#6225,.T.);
#9101=ORIENTED_EDGE('',*,*,#6224,.T.);
#9102=ORIENTED_EDGE('',*,*,#6206,.F.);
#9103=ORIENTED_EDGE('',*,*,#6095,.F.);
#9104=ORIENTED_EDGE('',*,*,#6032,.T.);
#9105=ORIENTED_EDGE('',*,*,#6093,.T.);
#9106=ORIENTED_EDGE('',*,*,#6208,.F.);
#9107=ORIENTED_EDGE('',*,*,#6226,.F.);
#9108=ORIENTED_EDGE('',*,*,#6035,.T.);
#9109=ORIENTED_EDGE('',*,*,#6226,.T.);
#9110=ORIENTED_EDGE('',*,*,#6210,.F.);
#9111=ORIENTED_EDGE('',*,*,#6227,.F.);
#9112=ORIENTED_EDGE('',*,*,#6038,.T.);
#9113=ORIENTED_EDGE('',*,*,#6227,.T.);
#9114=ORIENTED_EDGE('',*,*,#6212,.F.);
#9115=ORIENTED_EDGE('',*,*,#6228,.F.);
#9116=ORIENTED_EDGE('',*,*,#6042,.T.);
#9117=ORIENTED_EDGE('',*,*,#6228,.T.);
#9118=ORIENTED_EDGE('',*,*,#6214,.F.);
#9119=ORIENTED_EDGE('',*,*,#6229,.F.);
#9120=ORIENTED_EDGE('',*,*,#6043,.T.);
#9121=ORIENTED_EDGE('',*,*,#6229,.T.);
#9122=ORIENTED_EDGE('',*,*,#6213,.F.);
#9123=ORIENTED_EDGE('',*,*,#6215,.F.);
#9124=ORIENTED_EDGE('',*,*,#5415,.F.);
#9125=ORIENTED_EDGE('',*,*,#5429,.T.);
#9126=ORIENTED_EDGE('',*,*,#6044,.T.);
#9127=ORIENTED_EDGE('',*,*,#6218,.F.);
#9128=ORIENTED_EDGE('',*,*,#6119,.T.);
#9129=ORIENTED_EDGE('',*,*,#6021,.T.);
#9130=ORIENTED_EDGE('',*,*,#6219,.F.);
#9131=ORIENTED_EDGE('',*,*,#6230,.F.);
#9132=ORIENTED_EDGE('',*,*,#5433,.T.);
#9133=ORIENTED_EDGE('',*,*,#6230,.T.);
#9134=ORIENTED_EDGE('',*,*,#6221,.F.);
#9135=ORIENTED_EDGE('',*,*,#6231,.F.);
#9136=ORIENTED_EDGE('',*,*,#5436,.T.);
#9137=ORIENTED_EDGE('',*,*,#6231,.T.);
#9138=ORIENTED_EDGE('',*,*,#6223,.F.);
#9139=ORIENTED_EDGE('',*,*,#6232,.F.);
#9140=ORIENTED_EDGE('',*,*,#5439,.T.);
#9141=ORIENTED_EDGE('',*,*,#6232,.T.);
#9142=ORIENTED_EDGE('',*,*,#6225,.F.);
#9143=ORIENTED_EDGE('',*,*,#6094,.F.);
#9144=ORIENTED_EDGE('',*,*,#6018,.F.);
#9145=ORIENTED_EDGE('',*,*,#6233,.F.);
#9146=ORIENTED_EDGE('',*,*,#6083,.F.);
#9147=ORIENTED_EDGE('',*,*,#6200,.F.);
#9148=ORIENTED_EDGE('',*,*,#6003,.T.);
#9149=ORIENTED_EDGE('',*,*,#6007,.T.);
#9150=ORIENTED_EDGE('',*,*,#6001,.F.);
#9151=ORIENTED_EDGE('',*,*,#5112,.T.);
#9152=ORIENTED_EDGE('',*,*,#6000,.F.);
#9153=ORIENTED_EDGE('',*,*,#5109,.T.);
#9154=ORIENTED_EDGE('',*,*,#6234,.T.);
#9155=ORIENTED_EDGE('',*,*,#6049,.T.);
#9156=ORIENTED_EDGE('',*,*,#6028,.T.);
#9157=ORIENTED_EDGE('',*,*,#6235,.T.);
#9158=ORIENTED_EDGE('',*,*,#6027,.T.);
#9159=ORIENTED_EDGE('',*,*,#6050,.T.);
#9160=ORIENTED_EDGE('',*,*,#6234,.F.);
#9161=ORIENTED_EDGE('',*,*,#5110,.T.);
#9162=ORIENTED_EDGE('',*,*,#6235,.F.);
#9163=ORIENTED_EDGE('',*,*,#6024,.F.);
#9164=ORIENTED_EDGE('',*,*,#6142,.T.);
#9165=ORIENTED_EDGE('',*,*,#6144,.F.);
#9166=ORIENTED_EDGE('',*,*,#6143,.F.);
#9167=ORIENTED_EDGE('',*,*,#6025,.F.);
#9168=ORIENTED_EDGE('',*,*,#5701,.T.);
#9169=ORIENTED_EDGE('',*,*,#5104,.T.);
#9170=ORIENTED_EDGE('',*,*,#6236,.F.);
#9171=ORIENTED_EDGE('',*,*,#6122,.T.);
#9172=ORIENTED_EDGE('',*,*,#5135,.T.);
#9173=ORIENTED_EDGE('',*,*,#6237,.F.);
#9174=ORIENTED_EDGE('',*,*,#6086,.F.);
#9175=ORIENTED_EDGE('',*,*,#6068,.F.);
#9176=ORIENTED_EDGE('',*,*,#5134,.T.);
#9177=ORIENTED_EDGE('',*,*,#5129,.T.);
#9178=ORIENTED_EDGE('',*,*,#6238,.F.);
#9179=ORIENTED_EDGE('',*,*,#6237,.T.);
#9180=ORIENTED_EDGE('',*,*,#5113,.T.);
#9181=ORIENTED_EDGE('',*,*,#5108,.T.);
#9182=ORIENTED_EDGE('',*,*,#6085,.F.);
#9183=ORIENTED_EDGE('',*,*,#6238,.T.);
#9184=ORIENTED_EDGE('',*,*,#6239,.T.);
#9185=ORIENTED_EDGE('',*,*,#5102,.T.);
#9186=ORIENTED_EDGE('',*,*,#5126,.F.);
#9187=ORIENTED_EDGE('',*,*,#6015,.T.);
#9188=ORIENTED_EDGE('',*,*,#6236,.T.);
#9189=ORIENTED_EDGE('',*,*,#5103,.T.);
#9190=ORIENTED_EDGE('',*,*,#6239,.F.);
#9191=ORIENTED_EDGE('',*,*,#6121,.T.);
#9192=ORIENTED_EDGE('',*,*,#6240,.T.);
#9193=ORIENTED_EDGE('',*,*,#6020,.T.);
#9194=ORIENTED_EDGE('',*,*,#6124,.F.);
#9195=ORIENTED_EDGE('',*,*,#6065,.T.);
#9196=ORIENTED_EDGE('',*,*,#6241,.T.);
#9197=ORIENTED_EDGE('',*,*,#6017,.T.);
#9198=ORIENTED_EDGE('',*,*,#6240,.F.);
#9199=ORIENTED_EDGE('',*,*,#6064,.T.);
#9200=ORIENTED_EDGE('',*,*,#6233,.T.);
#9201=ORIENTED_EDGE('',*,*,#6241,.F.);
#9202=ORIENTED_EDGE('',*,*,#6063,.T.);
#9203=ORIENTED_EDGE('',*,*,#6013,.T.);
#9204=ORIENTED_EDGE('',*,*,#6242,.T.);
#9205=ORIENTED_EDGE('',*,*,#6079,.T.);
#9206=ORIENTED_EDGE('',*,*,#6011,.F.);
#9207=ORIENTED_EDGE('',*,*,#6062,.T.);
#9208=ORIENTED_EDGE('',*,*,#6243,.T.);
#9209=ORIENTED_EDGE('',*,*,#6077,.T.);
#9210=ORIENTED_EDGE('',*,*,#6242,.F.);
#9211=ORIENTED_EDGE('',*,*,#6061,.T.);
#9212=ORIENTED_EDGE('',*,*,#6123,.F.);
#9213=ORIENTED_EDGE('',*,*,#6074,.T.);
#9214=ORIENTED_EDGE('',*,*,#6243,.F.);
#9215=ORIENTED_EDGE('',*,*,#6060,.T.);
#9216=B_SPLINE_SURFACE_WITH_KNOTS('',3,3,((#14179,#14180,#14181,#14182,
#14183),(#14184,#14185,#14186,#14187,#14188),(#14189,#14190,#14191,#14192,
#14193),(#14194,#14195,#14196,#14197,#14198),(#14199,#14200,#14201,#14202,
#14203)),.UNSPECIFIED.,.F.,.F.,.F.,(4,1,4),(4,1,4),(-0.0019840855388133,
0.5,1.00002943509929),(-0.786773261350675,-0.112112739401711,0.786773261350636),
 .UNSPECIFIED.);
#9217=B_SPLINE_SURFACE_WITH_KNOTS('',3,3,((#14218,#14219,#14220,#14221,
#14222),(#14223,#14224,#14225,#14226,#14227),(#14228,#14229,#14230,#14231,
#14232),(#14233,#14234,#14235,#14236,#14237),(#14238,#14239,#14240,#14241,
#14242)),.UNSPECIFIED.,.F.,.F.,.F.,(4,1,4),(4,1,4),(-0.00198841226626147,
0.5,1.00002906480652),(-0.786777588078124,-0.11211273940171,0.78677758807809),
 .UNSPECIFIED.);
#9218=B_SPLINE_SURFACE_WITH_KNOTS('',3,3,((#14268,#14269,#14270,#14271,
#14272),(#14273,#14274,#14275,#14276,#14277),(#14278,#14279,#14280,#14281,
#14282),(#14283,#14284,#14285,#14286,#14287),(#14288,#14289,#14290,#14291,
#14292)),.UNSPECIFIED.,.F.,.F.,.F.,(4,1,4),(4,1,4),(-0.00200106180740108,
0.5,1.00002798823533),(-0.786790237619251,-0.112112739401695,0.786790237619246),
 .UNSPECIFIED.);
#9219=B_SPLINE_SURFACE_WITH_KNOTS('',3,3,((#14307,#14308,#14309,#14310,
#14311),(#14312,#14313,#14314,#14315,#14316),(#14317,#14318,#14319,#14320,
#14321),(#14322,#14323,#14324,#14325,#14326),(#14327,#14328,#14329,#14330,
#14331)),.UNSPECIFIED.,.F.,.F.,.F.,(4,1,4),(4,1,4),(-0.00200263505495317,
0.5,1.00002785496613),(-0.786791810866816,-0.112112739401705,0.786791810866793),
 .UNSPECIFIED.);
#9220=B_SPLINE_SURFACE_WITH_KNOTS('',3,3,((#14357,#14358,#14359,#14360,
#14361),(#14362,#14363,#14364,#14365,#14366),(#14367,#14368,#14369,#14370,
#14371),(#14372,#14373,#14374,#14375,#14376),(#14377,#14378,#14379,#14380,
#14381)),.UNSPECIFIED.,.F.,.F.,.F.,(4,1,4),(4,1,4),(-0.00198840704740483,
0.5,1.00002906525255),(-0.786777582859267,-0.112112739401711,0.786777582859229),
 .UNSPECIFIED.);
#9221=B_SPLINE_SURFACE_WITH_KNOTS('',3,3,((#14396,#14397,#14398,#14399,
#14400),(#14401,#14402,#14403,#14404,#14405),(#14406,#14407,#14408,#14409,
#14410),(#14411,#14412,#14413,#14414,#14415),(#14416,#14417,#14418,#14419,
#14420)),.UNSPECIFIED.,.F.,.F.,.F.,(4,1,4),(4,1,4),(-0.0019840790306421,
0.5,1.00002943565709),(-0.786773254842487,-0.1121127394017,0.78677325484247),
 .UNSPECIFIED.);
#9222=B_SPLINE_SURFACE_WITH_KNOTS('',3,3,((#14446,#14447,#14448,#14449,
#14450),(#14451,#14452,#14453,#14454,#14455),(#14456,#14457,#14458,#14459,
#14460),(#14461,#14462,#14463,#14464,#14465),(#14466,#14467,#14468,#14469,
#14470)),.UNSPECIFIED.,.F.,.F.,.F.,(4,1,4),(4,1,4),(-0.00200263307239584,
0.5,1.000027855134),(-0.78679180888407,0.11211273940169,0.786791808884242),
 .UNSPECIFIED.);
#9223=B_SPLINE_SURFACE_WITH_KNOTS('',3,3,((#14485,#14486,#14487,#14488,
#14489),(#14490,#14491,#14492,#14493,#14494),(#14495,#14496,#14497,#14498,
#14499),(#14500,#14501,#14502,#14503,#14504),(#14505,#14506,#14507,#14508,
#14509)),.UNSPECIFIED.,.F.,.F.,.F.,(4,1,4),(4,1,4),(-0.00200105954253169,
0.5,1.00002798842725),(-0.786790235354395,-0.112112739401709,0.786790235354361),
 .UNSPECIFIED.);
#9224=B_SPLINE_SURFACE_WITH_KNOTS('',3,3,((#14593,#14594,#14595,#14596,
#14597),(#14598,#14599,#14600,#14601,#14602),(#14603,#14604,#14605,#14606,
#14607),(#14608,#14609,#14610,#14611,#14612),(#14613,#14614,#14615,#14616,
#14617)),.UNSPECIFIED.,.F.,.F.,.F.,(4,1,4),(4,1,4),(-0.00175479743664781,
0.5,1.),(-0.00175479743663828,0.785398163397458,1.57255112423156),
 .UNSPECIFIED.);
#9225=B_SPLINE_SURFACE_WITH_KNOTS('',3,3,((#14626,#14627,#14628,#14629,
#14630),(#14631,#14632,#14633,#14634,#14635),(#14636,#14637,#14638,#14639,
#14640),(#14641,#14642,#14643,#14644,#14645),(#14646,#14647,#14648,#14649,
#14650)),.UNSPECIFIED.,.F.,.F.,.F.,(4,1,4),(4,1,4),(-0.00175748261852949,
0.5,1.),(-1.57255380941343,-0.785398163397451,0.00175748261852971),
 .UNSPECIFIED.);
#9226=B_SPLINE_SURFACE_WITH_KNOTS('',3,3,((#14700,#14701,#14702,#14703,
#14704),(#14705,#14706,#14707,#14708,#14709),(#14710,#14711,#14712,#14713,
#14714),(#14715,#14716,#14717,#14718,#14719),(#14720,#14721,#14722,#14723,
#14724)),.UNSPECIFIED.,.F.,.F.,.F.,(4,1,4),(4,1,4),(-0.00175357689160534,
0.5,1.),(-1.5725499036865,-0.785398163397442,0.001753576891612),
 .UNSPECIFIED.);
#9227=B_SPLINE_SURFACE_WITH_KNOTS('',3,3,((#14766,#14767,#14768,#14769,
#14770),(#14771,#14772,#14773,#14774,#14775),(#14776,#14777,#14778,#14779,
#14780),(#14781,#14782,#14783,#14784,#14785),(#14786,#14787,#14788,#14789,
#14790)),.UNSPECIFIED.,.F.,.F.,.F.,(4,1,4),(4,1,4),(-0.0017506775598048,
0.5,1.),(-0.00175067755979527,0.785398163397458,1.57254700435471),
 .UNSPECIFIED.);
#9228=B_SPLINE_SURFACE_WITH_KNOTS('',3,3,((#14843,#14844,#14845,#14846,
#14847),(#14848,#14849,#14850,#14851,#14852),(#14853,#14854,#14855,#14856,
#14857),(#14858,#14859,#14860,#14861,#14862),(#14863,#14864,#14865,#14866,
#14867)),.UNSPECIFIED.,.F.,.F.,.F.,(4,1,4),(4,1,4),(-0.00158659649388786,
0.5,1.),(-1.53747633824891,-0.7690872428145,-0.000698147380094518),
 .UNSPECIFIED.);
#9229=B_SPLINE_SURFACE_WITH_KNOTS('',3,3,((#14873,#14874,#14875,#14876,
#14877,#14878,#14879),(#14880,#14881,#14882,#14883,#14884,#14885,#14886),
(#14887,#14888,#14889,#14890,#14891,#14892,#14893),(#14894,#14895,#14896,
#14897,#14898,#14899,#14900),(#14901,#14902,#14903,#14904,#14905,#14906,
#14907)),.UNSPECIFIED.,.F.,.F.,.F.,(4,1,4),(4,1,1,1,4),(-0.000894711112493427,
0.5,1.00816593627678),(-1.57675550709371,-1.12199737628207,-0.224399475256326,
0.67319842576942,1.57675544704375),.UNSPECIFIED.);
#9230=B_SPLINE_SURFACE_WITH_KNOTS('',3,3,((#14940,#14941,#14942,#14943,
#14944),(#14945,#14946,#14947,#14948,#14949),(#14950,#14951,#14952,#14953,
#14954),(#14955,#14956,#14957,#14958,#14959),(#14960,#14961,#14962,#14963,
#14964)),.UNSPECIFIED.,.F.,.F.,.F.,(4,1,4),(4,1,4),(-0.00158485793734512,
0.5,1.),(0.000699885936707973,0.76908724281454,1.53747459969238),
 .UNSPECIFIED.);
#9231=B_SPLINE_SURFACE_WITH_KNOTS('',3,3,((#14970,#14971,#14972,#14973),
(#14974,#14975,#14976,#14977),(#14978,#14979,#14980,#14981),(#14982,#14983,
#14984,#14985),(#14986,#14987,#14988,#14989)),.UNSPECIFIED.,.F.,.F.,.F.,
(4,1,4),(4,4),(0.,0.571428571428571,1.),(6.28090056330552,6.28318530717959),
 .UNSPECIFIED.);
#9232=B_SPLINE_SURFACE_WITH_KNOTS('',3,3,((#14999,#15000,#15001,#15002),
(#15003,#15004,#15005,#15006),(#15007,#15008,#15009,#15010),(#15011,#15012,
#15013,#15014),(#15015,#15016,#15017,#15018)),.UNSPECIFIED.,.F.,.F.,.F.,
(4,1,4),(4,4),(0.,0.571428571428571,1.),(6.2809005633055,6.28318530717959),
 .UNSPECIFIED.);
#9233=B_SPLINE_SURFACE_WITH_KNOTS('',3,3,((#15093,#15094,#15095,#15096,
#15097),(#15098,#15099,#15100,#15101,#15102),(#15103,#15104,#15105,#15106,
#15107),(#15108,#15109,#15110,#15111,#15112),(#15113,#15114,#15115,#15116,
#15117)),.UNSPECIFIED.,.F.,.F.,.F.,(4,1,4),(4,1,4),(-0.00158955585801778,
0.5,1.),(-1.53747929761301,-0.769087242814495,-0.000695188015982625),
 .UNSPECIFIED.);
#9234=B_SPLINE_SURFACE_WITH_KNOTS('',3,3,((#15123,#15124,#15125,#15126,
#15127,#15128,#15129),(#15130,#15131,#15132,#15133,#15134,#15135,#15136),
(#15137,#15138,#15139,#15140,#15141,#15142,#15143),(#15144,#15145,#15146,
#15147,#15148,#15149,#15150),(#15151,#15152,#15153,#15154,#15155,#15156,
#15157)),.UNSPECIFIED.,.F.,.F.,.F.,(4,1,4),(4,1,1,1,4),(-0.000894979599141882,
0.5,1.00820048132459),(-1.57590694159925,-1.12199737628187,-0.224399475256341,
0.673198425769187,1.57678999208828),.UNSPECIFIED.);
#9235=B_SPLINE_SURFACE_WITH_KNOTS('',3,3,((#15189,#15190,#15191,#15192,
#15193),(#15194,#15195,#15196,#15197,#15198),(#15199,#15200,#15201,#15202,
#15203),(#15204,#15205,#15206,#15207,#15208),(#15209,#15210,#15211,#15212,
#15213)),.UNSPECIFIED.,.F.,.F.,.F.,(4,1,4),(4,1,4),(-0.00160506226848582,
0.5,1.),(-3.10786813978669E-5,0.768731862671099,1.53749480402357),
 .UNSPECIFIED.);
#9236=B_SPLINE_SURFACE_WITH_KNOTS('',3,3,((#15217,#15218,#15219,#15220),
(#15221,#15222,#15223,#15224),(#15225,#15226,#15227,#15228),(#15229,#15230,
#15231,#15232),(#15233,#15234,#15235,#15236)),.UNSPECIFIED.,.F.,.F.,.F.,
(4,1,4),(4,4),(0.,0.571428571428571,1.),(6.28090056330556,6.28318530717962),
 .UNSPECIFIED.);
#9237=B_SPLINE_SURFACE_WITH_KNOTS('',3,3,((#15243,#15244,#15245,#15246),
(#15247,#15248,#15249,#15250),(#15251,#15252,#15253,#15254),(#15255,#15256,
#15257,#15258),(#15259,#15260,#15261,#15262)),.UNSPECIFIED.,.F.,.F.,.F.,
(4,1,4),(4,4),(0.,0.571428571428571,1.),(6.28161132359233,6.28318530717959),
 .UNSPECIFIED.);
#9238=B_SPLINE_SURFACE_WITH_KNOTS('',3,3,((#15278,#15279,#15280,#15281,
#15282),(#15283,#15284,#15285,#15286,#15287),(#15288,#15289,#15290,#15291,
#15292),(#15293,#15294,#15295,#15296,#15297),(#15298,#15299,#15300,#15301,
#15302)),.UNSPECIFIED.,.F.,.F.,.F.,(4,1,4),(4,1,4),(-3.27480150342239E-5,
0.5,1.00191372482226),(-0.00191372482222614,0.897597901025687,1.57271005161719),
 .UNSPECIFIED.);
#9239=B_SPLINE_SURFACE_WITH_KNOTS('',3,3,((#15311,#15312,#15313,#15314,
#15315,#15316),(#15317,#15318,#15319,#15320,#15321,#15322),(#15323,#15324,
#15325,#15326,#15327,#15328),(#15329,#15330,#15331,#15332,#15333,#15334),
(#15335,#15336,#15337,#15338,#15339,#15340)),.UNSPECIFIED.,.F.,.F.,.F.,
(4,1,4),(4,1,1,4),(0.,0.571428571428571,1.),(0.,0.106045082867467,0.212090165734934,
0.371157790036135),.UNSPECIFIED.);
#9240=B_SPLINE_SURFACE_WITH_KNOTS('',3,3,((#15422,#15423,#15424,#15425,
#15426,#15427),(#15428,#15429,#15430,#15431,#15432,#15433),(#15434,#15435,
#15436,#15437,#15438,#15439),(#15440,#15441,#15442,#15443,#15444,#15445),
(#15446,#15447,#15448,#15449,#15450,#15451)),.UNSPECIFIED.,.F.,.F.,.F.,
(4,1,4),(4,1,1,4),(0.,0.571428571428571,1.),(8.39277999693788E-16,0.159071639126486,
0.265119398544143,0.3711671579618),.UNSPECIFIED.);
#9241=B_SPLINE_SURFACE_WITH_KNOTS('',3,3,((#15490,#15491,#15492,#15493),
(#15494,#15495,#15496,#15497),(#15498,#15499,#15500,#15501),(#15502,#15503,
#15504,#15505),(#15506,#15507,#15508,#15509)),.UNSPECIFIED.,.F.,.F.,.F.,
(4,1,4),(4,4),(0.,0.571428571428571,1.),(-1.535889741755,-0.924494200769482),
 .UNSPECIFIED.);
#9242=B_SPLINE_SURFACE_WITH_KNOTS('',3,3,((#15512,#15513,#15514,#15515,
#15516),(#15517,#15518,#15519,#15520,#15521),(#15522,#15523,#15524,#15525,
#15526),(#15527,#15528,#15529,#15530,#15531),(#15532,#15533,#15534,#15535,
#15536)),.UNSPECIFIED.,.F.,.F.,.F.,(4,1,4),(4,1,4),(-3.249642583935E-5,
0.5,1.001909155958),(-1.57270548275289,-0.897597901025651,0.00190915595800514),
 .UNSPECIFIED.);
#9243=B_SPLINE_SURFACE_WITH_KNOTS('',3,3,((#15613,#15614,#15615,#15616,
#15617),(#15618,#15619,#15620,#15621,#15622),(#15623,#15624,#15625,#15626,
#15627),(#15628,#15629,#15630,#15631,#15632),(#15633,#15634,#15635,#15636,
#15637)),.UNSPECIFIED.,.F.,.F.,.F.,(4,1,4),(4,1,4),(0.,0.5,1.00006448507512),
(-0.463285744407575,0.434028595842594,1.107030472299),.UNSPECIFIED.);
#9244=B_SPLINE_SURFACE_WITH_KNOTS('',3,3,((#15660,#15661,#15662,#15663),
(#15664,#15665,#15666,#15667),(#15668,#15669,#15670,#15671),(#15672,#15673,
#15674,#15675),(#15676,#15677,#15678,#15679)),.UNSPECIFIED.,.F.,.F.,.F.,
(4,1,4),(4,4),(0.,0.571428571428571,1.),(-5.3586911064101,-4.74729556542458),
 .UNSPECIFIED.);
#9245=B_SPLINE_SURFACE_WITH_KNOTS('',3,3,((#15702,#15703,#15704,#15705,
#15706),(#15707,#15708,#15709,#15710,#15711),(#15712,#15713,#15714,#15715,
#15716),(#15717,#15718,#15719,#15720,#15721),(#15722,#15723,#15724,#15725,
#15726)),.UNSPECIFIED.,.F.,.F.,.F.,(4,1,4),(4,1,4),(0.,0.5,1.0000636284994),
(-1.10702961572329,-0.4340285958426,0.463284887831858),.UNSPECIFIED.);
#9246=B_SPLINE_SURFACE_WITH_KNOTS('',3,3,((#15743,#15744,#15745,#15746,
#15747),(#15748,#15749,#15750,#15751,#15752),(#15753,#15754,#15755,#15756,
#15757),(#15758,#15759,#15760,#15761,#15762),(#15763,#15764,#15765,#15766,
#15767)),.UNSPECIFIED.,.F.,.F.,.F.,(4,1,4),(4,1,4),(-0.000287996073015196,
0.5,1.00165936168388),(-0.785077171884855,-0.112112739401691,0.786448537495716),
 .UNSPECIFIED.);
#9247=B_SPLINE_SURFACE_WITH_KNOTS('',3,3,((#15778,#15779,#15780,#15781,
#15782),(#15783,#15784,#15785,#15786,#15787),(#15788,#15789,#15790,#15791,
#15792),(#15793,#15794,#15795,#15796,#15797),(#15798,#15799,#15800,#15801,
#15802)),.UNSPECIFIED.,.F.,.F.,.F.,(4,1,4),(4,1,4),(-0.00028825185349778,
0.5,1.00067497626754),(-0.78546415207938,-0.112112739401691,0.78507742766532),
 .UNSPECIFIED.);
#9248=B_SPLINE_SURFACE_WITH_KNOTS('',3,3,((#15834,#15835,#15836,#15837,
#15838),(#15839,#15840,#15841,#15842,#15843),(#15844,#15845,#15846,#15847,
#15848),(#15849,#15850,#15851,#15852,#15853),(#15854,#15855,#15856,#15857,
#15858)),.UNSPECIFIED.,.F.,.F.,.F.,(4,1,4),(4,1,4),(-0.00111620734190712,
0.571428571428571,1.),(-1.53700594909692,-0.877651281042794,0.00111620724873193),
 .UNSPECIFIED.);
#9249=B_SPLINE_SURFACE_WITH_KNOTS('',3,3,((#15909,#15910,#15911,#15912,
#15913),(#15914,#15915,#15916,#15917,#15918),(#15919,#15920,#15921,#15922,
#15923),(#15924,#15925,#15926,#15927,#15928),(#15929,#15930,#15931,#15932,
#15933)),.UNSPECIFIED.,.F.,.F.,.F.,(4,1,4),(4,1,4),(-0.00112955471018413,
0.571428571428571,1.),(-0.001129554616991,0.877651281042812,1.53701929646521),
 .UNSPECIFIED.);
#9250=B_SPLINE_SURFACE_WITH_KNOTS('',3,3,((#15982,#15983,#15984,#15985,
#15986),(#15987,#15988,#15989,#15990,#15991),(#15992,#15993,#15994,#15995,
#15996),(#15997,#15998,#15999,#16000,#16001),(#16002,#16003,#16004,#16005,
#16006)),.UNSPECIFIED.,.F.,.F.,.F.,(4,1,4),(4,1,4),(-0.000288669340832823,
0.5,1.00162678191532),(-0.78507784515269,-0.112112739401709,0.786415957727142),
 .UNSPECIFIED.);
#9251=B_SPLINE_SURFACE_WITH_KNOTS('',3,3,((#16010,#16011,#16012,#16013,
#16014),(#16015,#16016,#16017,#16018,#16019),(#16020,#16021,#16022,#16023,
#16024),(#16025,#16026,#16027,#16028,#16029),(#16030,#16031,#16032,#16033,
#16034)),.UNSPECIFIED.,.F.,.F.,.F.,(4,1,4),(4,1,4),(-0.00198976654022671,
0.5,1.00002894911952),(-0.786778942352182,0.112112739401695,0.786778942352189),
 .UNSPECIFIED.);
#9252=B_SPLINE_SURFACE_WITH_KNOTS('',3,3,((#16043,#16044,#16045,#16046,
#16047),(#16048,#16049,#16050,#16051,#16052),(#16053,#16054,#16055,#16056,
#16057),(#16058,#16059,#16060,#16061,#16062),(#16063,#16064,#16065,#16066,
#16067)),.UNSPECIFIED.,.F.,.F.,.F.,(4,1,4),(4,1,4),(-0.000288504265150675,
0.5,1.00066483258009),(-0.785454008391913,-0.112112739401674,0.785077680077008),
 .UNSPECIFIED.);
#9253=B_SPLINE_SURFACE_WITH_KNOTS('',3,3,((#16070,#16071,#16072,#16073,
#16074),(#16075,#16076,#16077,#16078,#16079),(#16080,#16081,#16082,#16083,
#16084),(#16085,#16086,#16087,#16088,#16089),(#16090,#16091,#16092,#16093,
#16094)),.UNSPECIFIED.,.F.,.F.,.F.,(4,1,4),(4,1,4),(-0.00198609775294143,
0.5,1.00002926275834),(-0.78677527356477,-0.112112739401705,0.786775273564733),
 .UNSPECIFIED.);
#9254=B_SPLINE_SURFACE_WITH_KNOTS('',3,3,((#16440,#16441,#16442,#16443,
#16444),(#16445,#16446,#16447,#16448,#16449),(#16450,#16451,#16452,#16453,
#16454),(#16455,#16456,#16457,#16458,#16459),(#16460,#16461,#16462,#16463,
#16464)),.UNSPECIFIED.,.F.,.F.,.F.,(4,1,4),(4,1,4),(-0.00179386091952185,
0.5,1.),(-0.00179386091951233,0.785398163397458,1.57259018771443),
 .UNSPECIFIED.);
#9255=B_SPLINE_SURFACE_WITH_KNOTS('',3,3,((#16473,#16474,#16475,#16476,
#16477),(#16478,#16479,#16480,#16481,#16482),(#16483,#16484,#16485,#16486,
#16487),(#16488,#16489,#16490,#16491,#16492),(#16493,#16494,#16495,#16496,
#16497)),.UNSPECIFIED.,.F.,.F.,.F.,(4,1,4),(4,1,4),(-0.00179491709880683,
0.5,1.),(-1.57259124389371,-0.785398163397451,0.00179491709880705),
 .UNSPECIFIED.);
#9256=B_SPLINE_SURFACE_WITH_KNOTS('',3,3,((#16547,#16548,#16549,#16550,
#16551),(#16552,#16553,#16554,#16555,#16556),(#16557,#16558,#16559,#16560,
#16561),(#16562,#16563,#16564,#16565,#16566),(#16567,#16568,#16569,#16570,
#16571)),.UNSPECIFIED.,.F.,.F.,.F.,(4,1,4),(4,1,4),(-0.00179338758732271,
0.5,1.),(-1.57258971438221,-0.785398163397442,0.00179338758732937),
 .UNSPECIFIED.);
#9257=B_SPLINE_SURFACE_WITH_KNOTS('',3,3,((#16613,#16614,#16615,#16616,
#16617),(#16618,#16619,#16620,#16621,#16622),(#16623,#16624,#16625,#16626,
#16627),(#16628,#16629,#16630,#16631,#16632),(#16633,#16634,#16635,#16636,
#16637)),.UNSPECIFIED.,.F.,.F.,.F.,(4,1,4),(4,1,4),(-0.00179227972363493,
0.5,1.),(-0.0017922797236254,0.785398163397458,1.57258860651855),
 .UNSPECIFIED.);
#9258=B_SPLINE_SURFACE_WITH_KNOTS('',3,3,((#16690,#16691,#16692,#16693,
#16694),(#16695,#16696,#16697,#16698,#16699),(#16700,#16701,#16702,#16703,
#16704),(#16705,#16706,#16707,#16708,#16709),(#16710,#16711,#16712,#16713,
#16714)),.UNSPECIFIED.,.F.,.F.,.F.,(4,1,4),(4,1,4),(-0.00161743180581708,
0.5,1.),(-1.53750717356084,-0.7690872428145,-0.000667312068165062),
 .UNSPECIFIED.);
#9259=B_SPLINE_SURFACE_WITH_KNOTS('',3,3,((#16720,#16721,#16722,#16723,
#16724,#16725,#16726),(#16727,#16728,#16729,#16730,#16731,#16732,#16733),
(#16734,#16735,#16736,#16737,#16738,#16739,#16740),(#16741,#16742,#16743,
#16744,#16745,#16746,#16747),(#16748,#16749,#16750,#16751,#16752,#16753,
#16754)),.UNSPECIFIED.,.F.,.F.,.F.,(4,1,4),(4,1,1,1,4),(-0.000896531046237549,
0.5,1.00840567167418),(-1.57699524297085,-1.12199737628207,-0.224399475256326,
0.67319842576942,1.57699518241041),.UNSPECIFIED.);
#9260=B_SPLINE_SURFACE_WITH_KNOTS('',3,3,((#16787,#16788,#16789,#16790,
#16791),(#16792,#16793,#16794,#16795,#16796),(#16797,#16798,#16799,#16800,
#16801),(#16802,#16803,#16804,#16805,#16806),(#16807,#16808,#16809,#16810,
#16811)),.UNSPECIFIED.,.F.,.F.,.F.,(4,1,4),(4,1,4),(-0.0016167322455032,
0.5,1.),(0.00066801162854998,0.76908724281454,1.53750647400053),
 .UNSPECIFIED.);
#9261=B_SPLINE_SURFACE_WITH_KNOTS('',3,3,((#16817,#16818,#16819,#16820),
(#16821,#16822,#16823,#16824),(#16825,#16826,#16827,#16828),(#16829,#16830,
#16831,#16832),(#16833,#16834,#16835,#16836)),.UNSPECIFIED.,.F.,.F.,.F.,
(4,1,4),(4,4),(0.,0.571428571428571,1.),(6.28090056330552,6.28318530717959),
 .UNSPECIFIED.);
#9262=B_SPLINE_SURFACE_WITH_KNOTS('',3,3,((#16846,#16847,#16848,#16849),
(#16850,#16851,#16852,#16853),(#16854,#16855,#16856,#16857),(#16858,#16859,
#16860,#16861),(#16862,#16863,#16864,#16865)),.UNSPECIFIED.,.F.,.F.,.F.,
(4,1,4),(4,4),(0.,0.571428571428571,1.),(6.2809005633055,6.28318530717959),
 .UNSPECIFIED.);
#9263=B_SPLINE_SURFACE_WITH_KNOTS('',3,3,((#16940,#16941,#16942,#16943,
#16944),(#16945,#16946,#16947,#16948,#16949),(#16950,#16951,#16952,#16953,
#16954),(#16955,#16956,#16957,#16958,#16959),(#16960,#16961,#16962,#16963,
#16964)),.UNSPECIFIED.,.F.,.F.,.F.,(4,1,4),(4,1,4),(-0.00161864684827043,
0.5,1.),(-1.53750838860326,-0.769087242814495,-0.000666097025729741),
 .UNSPECIFIED.);
#9264=B_SPLINE_SURFACE_WITH_KNOTS('',3,3,((#16970,#16971,#16972,#16973,
#16974,#16975,#16976),(#16977,#16978,#16979,#16980,#16981,#16982,#16983),
(#16984,#16985,#16986,#16987,#16988,#16989,#16990),(#16991,#16992,#16993,
#16994,#16995,#16996,#16997),(#16998,#16999,#17000,#17001,#17002,#17003,
#17004)),.UNSPECIFIED.,.F.,.F.,.F.,(4,1,4),(4,1,1,1,4),(-0.000896551560006359,
0.5,1.00843116119831),(-1.57613762235587,-1.12199737628187,-0.224399475256341,
0.673198425769187,1.5770206719331),.UNSPECIFIED.);
#9265=B_SPLINE_SURFACE_WITH_KNOTS('',3,3,((#17036,#17037,#17038,#17039,
#17040),(#17041,#17042,#17043,#17044,#17045),(#17046,#17047,#17048,#17049,
#17050),(#17051,#17052,#17053,#17054,#17055),(#17056,#17057,#17058,#17059,
#17060)),.UNSPECIFIED.,.F.,.F.,.F.,(4,1,4),(4,1,4),(-0.00163556456929652,
0.5,1.),(-6.15809821060268E-5,0.768731862671099,1.5375253063243),
 .UNSPECIFIED.);
#9266=B_SPLINE_SURFACE_WITH_KNOTS('',3,3,((#17064,#17065,#17066,#17067),
(#17068,#17069,#17070,#17071),(#17072,#17073,#17074,#17075),(#17076,#17077,
#17078,#17079),(#17080,#17081,#17082,#17083)),.UNSPECIFIED.,.F.,.F.,.F.,
(4,1,4),(4,4),(0.,0.571428571428571,1.),(6.28090056330556,6.28318530717962),
 .UNSPECIFIED.);
#9267=B_SPLINE_SURFACE_WITH_KNOTS('',3,3,((#17090,#17091,#17092,#17093),
(#17094,#17095,#17096,#17097),(#17098,#17099,#17100,#17101),(#17102,#17103,
#17104,#17105),(#17106,#17107,#17108,#17109)),.UNSPECIFIED.,.F.,.F.,.F.,
(4,1,4),(4,4),(0.,0.571428571428571,1.),(6.28161132359233,6.28318530717959),
 .UNSPECIFIED.);
#9268=B_SPLINE_SURFACE_WITH_KNOTS('',3,3,((#17125,#17126,#17127,#17128,
#17129),(#17130,#17131,#17132,#17133,#17134),(#17135,#17136,#17137,#17138,
#17139),(#17140,#17141,#17142,#17143,#17144),(#17145,#17146,#17147,#17148,
#17149)),.UNSPECIFIED.,.F.,.F.,.F.,(4,1,4),(4,1,4),(-3.34858618836405E-5,
0.5,1.00192703354007),(-0.00192703354003719,0.897597901025687,1.572723360335),
 .UNSPECIFIED.);
#9269=B_SPLINE_SURFACE_WITH_KNOTS('',3,3,((#17158,#17159,#17160,#17161,
#17162,#17163),(#17164,#17165,#17166,#17167,#17168,#17169),(#17170,#17171,
#17172,#17173,#17174,#17175),(#17176,#17177,#17178,#17179,#17180,#17181),
(#17182,#17183,#17184,#17185,#17186,#17187)),.UNSPECIFIED.,.F.,.F.,.F.,
(4,1,4),(4,1,1,4),(0.,0.571428571428571,1.),(0.,0.106045082867467,0.212090165734934,
0.371157790036135),.UNSPECIFIED.);
#9270=B_SPLINE_SURFACE_WITH_KNOTS('',3,3,((#17253,#17254,#17255,#17256,
#17257,#17258),(#17259,#17260,#17261,#17262,#17263,#17264),(#17265,#17266,
#17267,#17268,#17269,#17270),(#17271,#17272,#17273,#17274,#17275,#17276),
(#17277,#17278,#17279,#17280,#17281,#17282)),.UNSPECIFIED.,.F.,.F.,.F.,
(4,1,4),(4,1,1,4),(0.,0.571428571428571,1.),(8.39277999693788E-16,0.159071639126486,
0.265119398544143,0.3711671579618),.UNSPECIFIED.);
#9271=B_SPLINE_SURFACE_WITH_KNOTS('',3,3,((#17301,#17302,#17303,#17304),
(#17305,#17306,#17307,#17308),(#17309,#17310,#17311,#17312),(#17313,#17314,
#17315,#17316),(#17317,#17318,#17319,#17320)),.UNSPECIFIED.,.F.,.F.,.F.,
(4,1,4),(4,4),(0.,0.571428571428571,1.),(-1.535889741755,-0.924494200769482),
 .UNSPECIFIED.);
#9272=B_SPLINE_SURFACE_WITH_KNOTS('',3,3,((#17322,#17323,#17324,#17325,
#17326),(#17327,#17328,#17329,#17330,#17331),(#17332,#17333,#17334,#17335,
#17336),(#17337,#17338,#17339,#17340,#17341),(#17342,#17343,#17344,#17345,
#17346)),.UNSPECIFIED.,.F.,.F.,.F.,(4,1,4),(4,1,4),(-3.3392486776697E-5,
0.5,1.00192535668605),(-1.57272168348094,-0.897597901025651,0.00192535668605423),
 .UNSPECIFIED.);
#9273=B_SPLINE_SURFACE_WITH_KNOTS('',3,3,((#17421,#17422,#17423,#17424,
#17425),(#17426,#17427,#17428,#17429,#17430),(#17431,#17432,#17433,#17434,
#17435),(#17436,#17437,#17438,#17439,#17440),(#17441,#17442,#17443,#17444,
#17445)),.UNSPECIFIED.,.F.,.F.,.F.,(4,1,4),(4,1,4),(0.,0.5,1.0000616260004),
(-0.463282885332856,0.434028595842594,1.10702761322428),.UNSPECIFIED.);
#9274=B_SPLINE_SURFACE_WITH_KNOTS('',3,3,((#17454,#17455,#17456,#17457),
(#17458,#17459,#17460,#17461),(#17462,#17463,#17464,#17465),(#17466,#17467,
#17468,#17469),(#17470,#17471,#17472,#17473)),.UNSPECIFIED.,.F.,.F.,.F.,
(4,1,4),(4,4),(0.,0.571428571428571,1.),(-5.3586911064101,-4.74729556542458),
 .UNSPECIFIED.);
#9275=B_SPLINE_SURFACE_WITH_KNOTS('',3,3,((#17494,#17495,#17496,#17497,
#17498),(#17499,#17500,#17501,#17502,#17503),(#17504,#17505,#17506,#17507,
#17508),(#17509,#17510,#17511,#17512,#17513),(#17514,#17515,#17516,#17517,
#17518)),.UNSPECIFIED.,.F.,.F.,.F.,(4,1,4),(4,1,4),(0.,0.5,1.00006131321306),
(-1.10702730043695,-0.4340285958426,0.463282572545514),.UNSPECIFIED.);
#9276=B_SPLINE_SURFACE_WITH_KNOTS('',3,3,((#17521,#17522,#17523,#17524,
#17525),(#17526,#17527,#17528,#17529,#17530),(#17531,#17532,#17533,#17534,
#17535),(#17536,#17537,#17538,#17539,#17540),(#17541,#17542,#17543,#17544,
#17545)),.UNSPECIFIED.,.F.,.F.,.F.,(4,1,4),(4,1,4),(-0.00028989832072238,
0.5,1.00156718151814),(-0.785079074132456,-0.112112739401691,0.786356357329979),
 .UNSPECIFIED.);
#9277=B_SPLINE_SURFACE_WITH_KNOTS('',3,3,((#17556,#17557,#17558,#17559,
#17560),(#17561,#17562,#17563,#17564,#17565),(#17566,#17567,#17568,#17569,
#17570),(#17571,#17572,#17573,#17574,#17575),(#17576,#17577,#17578,#17579,
#17580)),.UNSPECIFIED.,.F.,.F.,.F.,(4,1,4),(4,1,4),(-0.000289992356348099,
0.5,1.0006049105965),(-0.785394086408343,-0.112112739401691,0.785079168168188),
 .UNSPECIFIED.);
#9278=B_SPLINE_SURFACE_WITH_KNOTS('',3,3,((#17608,#17609,#17610,#17611,
#17612),(#17613,#17614,#17615,#17616,#17617),(#17618,#17619,#17620,#17621,
#17622),(#17623,#17624,#17625,#17626,#17627),(#17628,#17629,#17630,#17631,
#17632)),.UNSPECIFIED.,.F.,.F.,.F.,(4,1,4),(4,1,4),(-0.00107963367013175,
0.571428571428571,1.),(-1.53696937542514,-0.877651281042794,0.00107963357695656),
 .UNSPECIFIED.);
#9279=B_SPLINE_SURFACE_WITH_KNOTS('',3,3,((#17681,#17682,#17683,#17684,
#17685),(#17686,#17687,#17688,#17689,#17690),(#17691,#17692,#17693,#17694,
#17695),(#17696,#17697,#17698,#17699,#17700),(#17701,#17702,#17703,#17704,
#17705)),.UNSPECIFIED.,.F.,.F.,.F.,(4,1,4),(4,1,4),(-0.00108454757220005,
0.571428571428571,1.),(-0.00108454747900693,0.877651281042812,1.53697428932723),
 .UNSPECIFIED.);
#9280=B_SPLINE_SURFACE_WITH_KNOTS('',3,3,((#17712,#17713,#17714,#17715,
#17716),(#17717,#17718,#17719,#17720,#17721),(#17722,#17723,#17724,#17725,
#17726),(#17727,#17728,#17729,#17730,#17731),(#17732,#17733,#17734,#17735,
#17736)),.UNSPECIFIED.,.F.,.F.,.F.,(4,1,4),(4,1,4),(-0.000290155066580895,
0.5,1.00155470918884),(-0.785079330878438,-0.112112739401709,0.786343885000666),
 .UNSPECIFIED.);
#9281=B_SPLINE_SURFACE_WITH_KNOTS('',3,3,((#17740,#17741,#17742,#17743,
#17744),(#17745,#17746,#17747,#17748,#17749),(#17750,#17751,#17752,#17753,
#17754),(#17755,#17756,#17757,#17758,#17759),(#17760,#17761,#17762,#17763,
#17764)),.UNSPECIFIED.,.F.,.F.,.F.,(4,1,4),(4,1,4),(-0.00200315684558673,
0.5,1.00002781079609),(-0.786792332657413,0.112112739401695,0.786792332657433),
 .UNSPECIFIED.);
#9282=B_SPLINE_SURFACE_WITH_KNOTS('',3,3,((#17773,#17774,#17775,#17776,
#17777),(#17778,#17779,#17780,#17781,#17782),(#17783,#17784,#17785,#17786,
#17787),(#17788,#17789,#17790,#17791,#17792),(#17793,#17794,#17795,#17796,
#17797)),.UNSPECIFIED.,.F.,.F.,.F.,(4,1,4),(4,1,4),(-0.000290089301951877,
0.5,1.00060099967485),(-0.785390175486671,-0.112112739401674,0.785079265113806),
 .UNSPECIFIED.);
#9283=B_SPLINE_SURFACE_WITH_KNOTS('',3,3,((#17800,#17801,#17802,#17803,
#17804),(#17805,#17806,#17807,#17808,#17809),(#17810,#17811,#17812,#17813,
#17814),(#17815,#17816,#17817,#17818,#17819),(#17820,#17821,#17822,#17823,
#17824)),.UNSPECIFIED.,.F.,.F.,.F.,(4,1,4),(4,1,4),(-0.00200177635676292,
0.5,1.00002792768888),(-0.786790952168591,-0.112112739401705,0.786790952168555),
 .UNSPECIFIED.);
#9284=B_SPLINE_SURFACE_WITH_KNOTS('',3,3,((#17976,#17977,#17978,#17979,
#17980),(#17981,#17982,#17983,#17984,#17985),(#17986,#17987,#17988,#17989,
#17990),(#17991,#17992,#17993,#17994,#17995),(#17996,#17997,#17998,#17999,
#18000)),.UNSPECIFIED.,.F.,.F.,.F.,(4,1,4),(4,1,4),(-0.00175359137751896,
0.5,1.),(-0.00175359137750943,0.785398163397458,1.57254991817243),
 .UNSPECIFIED.);
#9285=B_SPLINE_SURFACE_WITH_KNOTS('',3,3,((#18009,#18010,#18011,#18012,
#18013),(#18014,#18015,#18016,#18017,#18018),(#18019,#18020,#18021,#18022,
#18023),(#18024,#18025,#18026,#18027,#18028),(#18029,#18030,#18031,#18032,
#18033)),.UNSPECIFIED.,.F.,.F.,.F.,(4,1,4),(4,1,4),(-0.00175069285551416,
0.5,1.),(-1.57254701965041,-0.785398163397451,0.00175069285551439),
 .UNSPECIFIED.);
#9286=B_SPLINE_SURFACE_WITH_KNOTS('',3,3,((#18083,#18084,#18085,#18086,
#18087),(#18088,#18089,#18090,#18091,#18092),(#18093,#18094,#18095,#18096,
#18097),(#18098,#18099,#18100,#18101,#18102),(#18103,#18104,#18105,#18106,
#18107)),.UNSPECIFIED.,.F.,.F.,.F.,(4,1,4),(4,1,4),(-0.00175481158819859,
0.5,1.),(-1.57255113838309,-0.785398163397442,0.00175481158820525),
 .UNSPECIFIED.);
#9287=B_SPLINE_SURFACE_WITH_KNOTS('',3,3,((#18149,#18150,#18151,#18152,
#18153),(#18154,#18155,#18156,#18157,#18158),(#18159,#18160,#18161,#18162,
#18163),(#18164,#18165,#18166,#18167,#18168),(#18169,#18170,#18171,#18172,
#18173)),.UNSPECIFIED.,.F.,.F.,.F.,(4,1,4),(4,1,4),(-0.00175749604831063,
0.5,1.),(-0.00175749604830111,0.785398163397458,1.57255382284322),
 .UNSPECIFIED.);
#9288=B_SPLINE_SURFACE_WITH_KNOTS('',3,3,((#18226,#18227,#18228,#18229,
#18230),(#18231,#18232,#18233,#18234,#18235),(#18236,#18237,#18238,#18239,
#18240),(#18241,#18242,#18243,#18244,#18245),(#18246,#18247,#18248,#18249,
#18250)),.UNSPECIFIED.,.F.,.F.,.F.,(4,1,4),(4,1,4),(-0.00158794819014343,
0.5,1.),(-1.53747768994526,-0.7690872428145,-0.000696795683724951),
 .UNSPECIFIED.);
#9289=B_SPLINE_SURFACE_WITH_KNOTS('',3,3,((#18256,#18257,#18258,#18259,
#18260,#18261,#18262),(#18263,#18264,#18265,#18266,#18267,#18268,#18269),
(#18270,#18271,#18272,#18273,#18274,#18275,#18276),(#18277,#18278,#18279,
#18280,#18281,#18282,#18283),(#18284,#18285,#18286,#18287,#18288,#18289,
#18290)),.UNSPECIFIED.,.F.,.F.,.F.,(4,1,4),(4,1,1,1,4),(-0.000894980494464956,
0.5,1.00818646552082),(-1.57677603638396,-1.12199737628207,-0.224399475256326,
0.67319842576942,1.57677597628478),.UNSPECIFIED.);
#9290=B_SPLINE_SURFACE_WITH_KNOTS('',3,3,((#18323,#18324,#18325,#18326,
#18327),(#18328,#18329,#18330,#18331,#18332),(#18333,#18334,#18335,#18336,
#18337),(#18338,#18339,#18340,#18341,#18342),(#18343,#18344,#18345,#18346,
#18347)),.UNSPECIFIED.,.F.,.F.,.F.,(4,1,4),(4,1,4),(-0.00158956605760207,
0.5,1.),(0.000695177816338006,0.76908724281454,1.53747930781274),
 .UNSPECIFIED.);
#9291=B_SPLINE_SURFACE_WITH_KNOTS('',3,3,((#18353,#18354,#18355,#18356),
(#18357,#18358,#18359,#18360),(#18361,#18362,#18363,#18364),(#18365,#18366,
#18367,#18368),(#18369,#18370,#18371,#18372)),.UNSPECIFIED.,.F.,.F.,.F.,
(4,1,4),(4,4),(0.,0.571428571428571,1.),(6.28090056330552,6.28318530717959),
 .UNSPECIFIED.);
#9292=B_SPLINE_SURFACE_WITH_KNOTS('',3,3,((#18382,#18383,#18384,#18385),
(#18386,#18387,#18388,#18389),(#18390,#18391,#18392,#18393),(#18394,#18395,
#18396,#18397),(#18398,#18399,#18400,#18401)),.UNSPECIFIED.,.F.,.F.,.F.,
(4,1,4),(4,4),(0.,0.571428571428571,1.),(6.2809005633055,6.28318530717959),
 .UNSPECIFIED.);
#9293=B_SPLINE_SURFACE_WITH_KNOTS('',3,3,((#18476,#18477,#18478,#18479,
#18480),(#18481,#18482,#18483,#18484,#18485),(#18486,#18487,#18488,#18489,
#18490),(#18491,#18492,#18493,#18494,#18495),(#18496,#18497,#18498,#18499,
#18500)),.UNSPECIFIED.,.F.,.F.,.F.,(4,1,4),(4,1,4),(-0.00158486934040118,
0.5,1.),(-1.5374746110955,-0.769087242814495,-0.000699874533485722),
 .UNSPECIFIED.);
#9294=B_SPLINE_SURFACE_WITH_KNOTS('',3,3,((#18506,#18507,#18508,#18509,
#18510,#18511,#18512),(#18513,#18514,#18515,#18516,#18517,#18518,#18519),
(#18520,#18521,#18522,#18523,#18524,#18525,#18526),(#18527,#18528,#18529,
#18530,#18531,#18532,#18533),(#18534,#18535,#18536,#18537,#18538,#18539,
#18540)),.UNSPECIFIED.,.F.,.F.,.F.,(4,1,4),(4,1,1,1,4),(-0.000894712137708928,
0.5,1.00818004423423),(-1.57588650441939,-1.12199737628187,-0.224399475256341,
0.673198425769187,1.57676955500093),.UNSPECIFIED.);
#9295=B_SPLINE_SURFACE_WITH_KNOTS('',3,3,((#18572,#18573,#18574,#18575,
#18576),(#18577,#18578,#18579,#18580,#18581),(#18582,#18583,#18584,#18585,
#18586),(#18587,#18588,#18589,#18590,#18591),(#18592,#18593,#18594,#18595,
#18596)),.UNSPECIFIED.,.F.,.F.,.F.,(4,1,4),(4,1,4),(-0.00160377909464579,
0.5,1.),(-2.97955075398764E-5,0.768731862671099,1.53749352084974),
 .UNSPECIFIED.);
#9296=B_SPLINE_SURFACE_WITH_KNOTS('',3,3,((#18600,#18601,#18602,#18603),
(#18604,#18605,#18606,#18607),(#18608,#18609,#18610,#18611),(#18612,#18613,
#18614,#18615),(#18616,#18617,#18618,#18619)),.UNSPECIFIED.,.F.,.F.,.F.,
(4,1,4),(4,4),(0.,0.571428571428571,1.),(6.28090056330556,6.28318530717962),
 .UNSPECIFIED.);
#9297=B_SPLINE_SURFACE_WITH_KNOTS('',3,3,((#18626,#18627,#18628,#18629),
(#18630,#18631,#18632,#18633),(#18634,#18635,#18636,#18637),(#18638,#18639,
#18640,#18641),(#18642,#18643,#18644,#18645)),.UNSPECIFIED.,.F.,.F.,.F.,
(4,1,4),(4,4),(0.,0.571428571428571,1.),(6.28161132359233,6.28318530717959),
 .UNSPECIFIED.);
#9298=B_SPLINE_SURFACE_WITH_KNOTS('',3,3,((#18661,#18662,#18663,#18664,
#18665),(#18666,#18667,#18668,#18669,#18670),(#18671,#18672,#18673,#18674,
#18675),(#18676,#18677,#18678,#18679,#18680),(#18681,#18682,#18683,#18684,
#18685)),.UNSPECIFIED.,.F.,.F.,.F.,(4,1,4),(4,1,4),(-3.24967663029626E-5,
0.5,1.00190916215172),(-0.001909162151689,0.897597901025687,1.57270548894665),
 .UNSPECIFIED.);
#9299=B_SPLINE_SURFACE_WITH_KNOTS('',3,3,((#18694,#18695,#18696,#18697,
#18698,#18699),(#18700,#18701,#18702,#18703,#18704,#18705),(#18706,#18707,
#18708,#18709,#18710,#18711),(#18712,#18713,#18714,#18715,#18716,#18717),
(#18718,#18719,#18720,#18721,#18722,#18723)),.UNSPECIFIED.,.F.,.F.,.F.,
(4,1,4),(4,1,1,4),(0.,0.571428571428571,1.),(0.,0.106045082867467,0.212090165734934,
0.371157790036135),.UNSPECIFIED.);
#9300=B_SPLINE_SURFACE_WITH_KNOTS('',3,3,((#18801,#18802,#18803,#18804,
#18805,#18806),(#18807,#18808,#18809,#18810,#18811,#18812),(#18813,#18814,
#18815,#18816,#18817,#18818),(#18819,#18820,#18821,#18822,#18823,#18824),
(#18825,#18826,#18827,#18828,#18829,#18830)),.UNSPECIFIED.,.F.,.F.,.F.,
(4,1,4),(4,1,1,4),(0.,0.571428571428571,1.),(8.39277999693788E-16,0.159071639126486,
0.265119398544143,0.3711671579618),.UNSPECIFIED.);
#9301=B_SPLINE_SURFACE_WITH_KNOTS('',3,3,((#18869,#18870,#18871,#18872),
(#18873,#18874,#18875,#18876),(#18877,#18878,#18879,#18880),(#18881,#18882,
#18883,#18884),(#18885,#18886,#18887,#18888)),.UNSPECIFIED.,.F.,.F.,.F.,
(4,1,4),(4,4),(0.,0.571428571428571,1.),(-1.535889741755,-0.924494200769482),
 .UNSPECIFIED.);
#9302=B_SPLINE_SURFACE_WITH_KNOTS('',3,3,((#18891,#18892,#18893,#18894,
#18895),(#18896,#18897,#18898,#18899,#18900),(#18901,#18902,#18903,#18904,
#18905),(#18906,#18907,#18908,#18909,#18910),(#18911,#18912,#18913,#18914,
#18915)),.UNSPECIFIED.,.F.,.F.,.F.,(4,1,4),(4,1,4),(-3.27482824888186E-5,
0.5,1.00191372967082),(-1.57271005646571,-0.897597901025651,0.00191372967082218),
 .UNSPECIFIED.);
#9303=B_SPLINE_SURFACE_WITH_KNOTS('',3,3,((#18992,#18993,#18994,#18995,
#18996),(#18997,#18998,#18999,#19000,#19001),(#19002,#19003,#19004,#19005,
#19006),(#19007,#19008,#19009,#19010,#19011),(#19012,#19013,#19014,#19015,
#19016)),.UNSPECIFIED.,.F.,.F.,.F.,(4,1,4),(4,1,4),(0.,0.5,1.00006362765535),
(-0.463284886987806,0.434028595842594,1.10702961487923),.UNSPECIFIED.);
#9304=B_SPLINE_SURFACE_WITH_KNOTS('',3,3,((#19039,#19040,#19041,#19042),
(#19043,#19044,#19045,#19046),(#19047,#19048,#19049,#19050),(#19051,#19052,
#19053,#19054),(#19055,#19056,#19057,#19058)),.UNSPECIFIED.,.F.,.F.,.F.,
(4,1,4),(4,4),(0.,0.571428571428571,1.),(-5.3586911064101,-4.74729556542458),
 .UNSPECIFIED.);
#9305=B_SPLINE_SURFACE_WITH_KNOTS('',3,3,((#19078,#19079,#19080,#19081,
#19082),(#19083,#19084,#19085,#19086,#19087),(#19088,#19089,#19090,#19091,
#19092),(#19093,#19094,#19095,#19096,#19097),(#19098,#19099,#19100,#19101,
#19102)),.UNSPECIFIED.,.F.,.F.,.F.,(4,1,4),(4,1,4),(0.,0.5,1.00006448397723),
(-1.10703047120112,-0.4340285958426,0.463285743309692),.UNSPECIFIED.);
#9306=B_SPLINE_SURFACE_WITH_KNOTS('',3,3,((#19119,#19120,#19121,#19122,
#19123),(#19124,#19125,#19126,#19127,#19128),(#19129,#19130,#19131,#19132,
#19133),(#19134,#19135,#19136,#19137,#19138),(#19139,#19140,#19141,#19142,
#19143)),.UNSPECIFIED.,.F.,.F.,.F.,(4,1,4),(4,1,4),(-0.000288504837142415,
0.5,1.0016347469511),(-0.785077680648982,-0.112112739401691,0.786423922762942),
 .UNSPECIFIED.);
#9307=B_SPLINE_SURFACE_WITH_KNOTS('',3,3,((#19154,#19155,#19156,#19157,
#19158),(#19159,#19160,#19161,#19162,#19163),(#19164,#19165,#19166,#19167,
#19168),(#19169,#19170,#19171,#19172,#19173),(#19174,#19175,#19176,#19177,
#19178)),.UNSPECIFIED.,.F.,.F.,.F.,(4,1,4),(4,1,4),(-0.000288669869150657,
0.5,1.00065817424457),(-0.785447350056409,-0.112112739401691,0.785077845680979),
 .UNSPECIFIED.);
#9308=B_SPLINE_SURFACE_WITH_KNOTS('',3,3,((#19208,#19209,#19210,#19211,
#19212),(#19213,#19214,#19215,#19216,#19217),(#19218,#19219,#19220,#19221,
#19222),(#19223,#19224,#19225,#19226,#19227),(#19228,#19229,#19230,#19231,
#19232)),.UNSPECIFIED.,.F.,.F.,.F.,(4,1,4),(4,1,4),(-0.00112953750853562,
0.571428571428571,1.),(-1.53701927926355,-0.877651281042794,0.00112953741536043),
 .UNSPECIFIED.);
#9309=B_SPLINE_SURFACE_WITH_KNOTS('',3,3,((#19283,#19284,#19285,#19286,
#19287),(#19288,#19289,#19290,#19291,#19292),(#19293,#19294,#19295,#19296,
#19297),(#19298,#19299,#19300,#19301,#19302),(#19303,#19304,#19305,#19306,
#19307)),.UNSPECIFIED.,.F.,.F.,.F.,(4,1,4),(4,1,4),(-0.00111619405480691,
0.571428571428571,1.),(-0.00111619396161378,0.877651281042812,1.53700593580984),
 .UNSPECIFIED.);
#9310=B_SPLINE_SURFACE_WITH_KNOTS('',3,3,((#19356,#19357,#19358,#19359,
#19360),(#19361,#19362,#19363,#19364,#19365),(#19366,#19367,#19368,#19369,
#19370),(#19371,#19372,#19373,#19374,#19375),(#19376,#19377,#19378,#19379,
#19380)),.UNSPECIFIED.,.F.,.F.,.F.,(4,1,4),(4,1,4),(-0.000288252495475836,
0.5,1.00164695916715),(-0.785077428307333,-0.112112739401709,0.786436134978973),
 .UNSPECIFIED.);
#9311=B_SPLINE_SURFACE_WITH_KNOTS('',3,3,((#19384,#19385,#19386,#19387,
#19388),(#19389,#19390,#19391,#19392,#19393),(#19394,#19395,#19396,#19397,
#19398),(#19399,#19400,#19401,#19402,#19403),(#19404,#19405,#19406,#19407,
#19408)),.UNSPECIFIED.,.F.,.F.,.F.,(4,1,4),(4,1,4),(-0.00198610364200107,
0.5,1.00002926225432),(-0.786775279453839,0.112112739401695,0.786775279453847),
 .UNSPECIFIED.);
#9312=B_SPLINE_SURFACE_WITH_KNOTS('',3,3,((#19417,#19418,#19419,#19420,
#19421),(#19422,#19423,#19424,#19425,#19426),(#19427,#19428,#19429,#19430,
#19431),(#19432,#19433,#19434,#19435,#19436),(#19437,#19438,#19439,#19440,
#19441)),.UNSPECIFIED.,.F.,.F.,.F.,(4,1,4),(4,1,4),(-0.000287996790115372,
0.5,1.00068522055251),(-0.785474396364335,-0.112112739401674,0.785077172601964),
 .UNSPECIFIED.);
#9313=B_SPLINE_SURFACE_WITH_KNOTS('',3,3,((#19444,#19445,#19446,#19447,
#19448),(#19449,#19450,#19451,#19452,#19453),(#19454,#19455,#19456,#19457,
#19458),(#19459,#19460,#19461,#19462,#19463),(#19464,#19465,#19466,#19467,
#19468)),.UNSPECIFIED.,.F.,.F.,.F.,(4,1,4),(4,1,4),(-0.0019897713834565,
0.5,1.00002894870601),(-0.786778947195285,-0.112112739401705,0.786778947195248),
 .UNSPECIFIED.);
#9314=B_SPLINE_SURFACE_WITH_KNOTS('',3,3,((#19710,#19711,#19712,#19713,
#19714),(#19715,#19716,#19717,#19718,#19719),(#19720,#19721,#19722,#19723,
#19724),(#19725,#19726,#19727,#19728,#19729),(#19730,#19731,#19732,#19733,
#19734)),.UNSPECIFIED.,.F.,.F.,.F.,(4,1,4),(4,1,4),(-0.0017933931806088,
0.5,1.),(-0.00179339318059927,0.785398163397458,1.57258971997552),
 .UNSPECIFIED.);
#9315=B_SPLINE_SURFACE_WITH_KNOTS('',3,3,((#19743,#19744,#19745,#19746,
#19747),(#19748,#19749,#19750,#19751,#19752),(#19753,#19754,#19755,#19756,
#19757),(#19758,#19759,#19760,#19761,#19762),(#19763,#19764,#19765,#19766,
#19767)),.UNSPECIFIED.,.F.,.F.,.F.,(4,1,4),(4,1,4),(-0.00179228550825405,
0.5,1.),(-1.57258861230315,-0.785398163397451,0.00179228550825427),
 .UNSPECIFIED.);
#9316=B_SPLINE_SURFACE_WITH_KNOTS('',3,3,((#19817,#19818,#19819,#19820,
#19821),(#19822,#19823,#19824,#19825,#19826),(#19827,#19828,#19829,#19830,
#19831),(#19832,#19833,#19834,#19835,#19836),(#19837,#19838,#19839,#19840,
#19841)),.UNSPECIFIED.,.F.,.F.,.F.,(4,1,4),(4,1,4),(-0.00179386643208366,
0.5,1.),(-1.57259019322697,-0.785398163397442,0.00179386643209032),
 .UNSPECIFIED.);
#9317=B_SPLINE_SURFACE_WITH_KNOTS('',3,3,((#19883,#19884,#19885,#19886,
#19887),(#19888,#19889,#19890,#19891,#19892),(#19893,#19894,#19895,#19896,
#19897),(#19898,#19899,#19900,#19901,#19902),(#19903,#19904,#19905,#19906,
#19907)),.UNSPECIFIED.,.F.,.F.,.F.,(4,1,4),(4,1,4),(-0.00179492243323026,
0.5,1.),(-0.00179492243322073,0.785398163397458,1.57259124922814),
 .UNSPECIFIED.);
#9318=B_SPLINE_SURFACE_WITH_KNOTS('',3,3,((#19960,#19961,#19962,#19963,
#19964),(#19965,#19966,#19967,#19968,#19969),(#19970,#19971,#19972,#19973,
#19974),(#19975,#19976,#19977,#19978,#19979),(#19980,#19981,#19982,#19983,
#19984)),.UNSPECIFIED.,.F.,.F.,.F.,(4,1,4),(4,1,4),(-0.00161798293752015,
0.5,1.),(-1.53750772469265,-0.7690872428145,-0.000666760936348788),
 .UNSPECIFIED.);
#9319=B_SPLINE_SURFACE_WITH_KNOTS('',3,3,((#19990,#19991,#19992,#19993,
#19994,#19995,#19996),(#19997,#19998,#19999,#20000,#20001,#20002,#20003),
(#20004,#20005,#20006,#20007,#20008,#20009,#20010),(#20011,#20012,#20013,
#20014,#20015,#20016,#20017),(#20018,#20019,#20020,#20021,#20022,#20023,
#20024)),.UNSPECIFIED.,.F.,.F.,.F.,(4,1,4),(4,1,1,1,4),(-0.000896551623880076,
0.5,1.00841650177948),(-1.57700607309519,-1.12199737628207,-0.224399475256326,
0.67319842576942,1.57700601251452),.UNSPECIFIED.);
#9320=B_SPLINE_SURFACE_WITH_KNOTS('',3,3,((#20057,#20058,#20059,#20060,
#20061),(#20062,#20063,#20064,#20065,#20066),(#20067,#20068,#20069,#20070,
#20071),(#20072,#20073,#20074,#20075,#20076),(#20077,#20078,#20079,#20080,
#20081)),.UNSPECIFIED.,.F.,.F.,.F.,(4,1,4),(4,1,4),(-0.0016186510896845,
0.5,1.),(0.000666092784255148,0.76908724281454,1.53750839284483),
 .UNSPECIFIED.);
#9321=B_SPLINE_SURFACE_WITH_KNOTS('',3,3,((#20087,#20088,#20089,#20090),
(#20091,#20092,#20093,#20094),(#20095,#20096,#20097,#20098),(#20099,#20100,
#20101,#20102),(#20103,#20104,#20105,#20106)),.UNSPECIFIED.,.F.,.F.,.F.,
(4,1,4),(4,4),(0.,0.571428571428571,1.),(6.28090056330552,6.28318530717959),
 .UNSPECIFIED.);
#9322=B_SPLINE_SURFACE_WITH_KNOTS('',3,3,((#20116,#20117,#20118,#20119),
(#20120,#20121,#20122,#20123),(#20124,#20125,#20126,#20127),(#20128,#20129,
#20130,#20131),(#20132,#20133,#20134,#20135)),.UNSPECIFIED.,.F.,.F.,.F.,
(4,1,4),(4,4),(0.,0.571428571428571,1.),(6.2809005633055,6.28318530717959),
 .UNSPECIFIED.);
#9323=B_SPLINE_SURFACE_WITH_KNOTS('',3,3,((#20210,#20211,#20212,#20213,
#20214),(#20215,#20216,#20217,#20218,#20219),(#20220,#20221,#20222,#20223,
#20224),(#20225,#20226,#20227,#20228,#20229),(#20230,#20231,#20232,#20233,
#20234)),.UNSPECIFIED.,.F.,.F.,.F.,(4,1,4),(4,1,4),(-0.00161673680004236,
0.5,1.),(-1.53750647855515,-0.769087242814495,-0.000668007073844436),
 .UNSPECIFIED.);
#9324=B_SPLINE_SURFACE_WITH_KNOTS('',3,3,((#20240,#20241,#20242,#20243,
#20244,#20245,#20246),(#20247,#20248,#20249,#20250,#20251,#20252,#20253),
(#20254,#20255,#20256,#20257,#20258,#20259,#20260),(#20261,#20262,#20263,
#20264,#20265,#20266,#20267),(#20268,#20269,#20270,#20271,#20272,#20273,
#20274)),.UNSPECIFIED.,.F.,.F.,.F.,(4,1,4),(4,1,1,1,4),(-0.000896531129743773,
0.5,1.008420379679),(-1.57612684079974,-1.12199737628187,-0.224399475256341,
0.673198425769187,1.57700989041495),.UNSPECIFIED.);
#9325=B_SPLINE_SURFACE_WITH_KNOTS('',3,3,((#20306,#20307,#20308,#20309,
#20310),(#20311,#20312,#20313,#20314,#20315),(#20316,#20317,#20318,#20319,
#20320),(#20321,#20322,#20323,#20324,#20325),(#20326,#20327,#20328,#20329,
#20330)),.UNSPECIFIED.,.F.,.F.,.F.,(4,1,4),(4,1,4),(-0.00163504131110614,
0.5,1.),(-6.1057724029392E-5,0.768731862671099,1.53752478306622),
 .UNSPECIFIED.);
#9326=B_SPLINE_SURFACE_WITH_KNOTS('',3,3,((#20334,#20335,#20336,#20337),
(#20338,#20339,#20340,#20341),(#20342,#20343,#20344,#20345),(#20346,#20347,
#20348,#20349),(#20350,#20351,#20352,#20353)),.UNSPECIFIED.,.F.,.F.,.F.,
(4,1,4),(4,4),(0.,0.571428571428571,1.),(6.28090056330556,6.28318530717962),
 .UNSPECIFIED.);
#9327=B_SPLINE_SURFACE_WITH_KNOTS('',3,3,((#20360,#20361,#20362,#20363),
(#20364,#20365,#20366,#20367),(#20368,#20369,#20370,#20371),(#20372,#20373,
#20374,#20375),(#20376,#20377,#20378,#20379)),.UNSPECIFIED.,.F.,.F.,.F.,
(4,1,4),(4,4),(0.,0.571428571428571,1.),(6.28161132359233,6.28318530717959),
 .UNSPECIFIED.);
#9328=B_SPLINE_SURFACE_WITH_KNOTS('',3,3,((#20395,#20396,#20397,#20398,
#20399),(#20400,#20401,#20402,#20403,#20404),(#20405,#20406,#20407,#20408,
#20409),(#20410,#20411,#20412,#20413,#20414),(#20415,#20416,#20417,#20418,
#20419)),.UNSPECIFIED.,.F.,.F.,.F.,(4,1,4),(4,1,4),(-3.33926073465135E-5,
0.5,1.00192535885264),(-0.00192535885261174,0.897597901025687,1.57272168564757),
 .UNSPECIFIED.);
#9329=B_SPLINE_SURFACE_WITH_KNOTS('',3,3,((#20428,#20429,#20430,#20431,
#20432,#20433),(#20434,#20435,#20436,#20437,#20438,#20439),(#20440,#20441,
#20442,#20443,#20444,#20445),(#20446,#20447,#20448,#20449,#20450,#20451),
(#20452,#20453,#20454,#20455,#20456,#20457)),.UNSPECIFIED.,.F.,.F.,.F.,
(4,1,4),(4,1,1,4),(0.,0.571428571428571,1.),(0.,0.106045082867467,0.212090165734934,
0.371157790036135),.UNSPECIFIED.);
#9330=B_SPLINE_SURFACE_WITH_KNOTS('',3,3,((#20523,#20524,#20525,#20526,
#20527,#20528),(#20529,#20530,#20531,#20532,#20533,#20534),(#20535,#20536,
#20537,#20538,#20539,#20540),(#20541,#20542,#20543,#20544,#20545,#20546),
(#20547,#20548,#20549,#20550,#20551,#20552)),.UNSPECIFIED.,.F.,.F.,.F.,
(4,1,4),(4,1,1,4),(0.,0.571428571428571,1.),(8.39277999693788E-16,0.159071639126486,
0.265119398544143,0.3711671579618),.UNSPECIFIED.);
#9331=B_SPLINE_SURFACE_WITH_KNOTS('',3,3,((#20572,#20573,#20574,#20575),
(#20576,#20577,#20578,#20579),(#20580,#20581,#20582,#20583),(#20584,#20585,
#20586,#20587),(#20588,#20589,#20590,#20591)),.UNSPECIFIED.,.F.,.F.,.F.,
(4,1,4),(4,4),(0.,0.571428571428571,1.),(-1.535889741755,-0.924494200769482),
 .UNSPECIFIED.);
#9332=B_SPLINE_SURFACE_WITH_KNOTS('',3,3,((#20593,#20594,#20595,#20596,
#20597),(#20598,#20599,#20600,#20601,#20602),(#20603,#20604,#20605,#20606,
#20607),(#20608,#20609,#20610,#20611,#20612),(#20613,#20614,#20615,#20616,
#20617)),.UNSPECIFIED.,.F.,.F.,.F.,(4,1,4),(4,1,4),(-3.34859659219565E-5,
0.5,1.00192703540748),(-1.57272336220237,-0.897597901025651,0.00192703540748798),
 .UNSPECIFIED.);
#9333=B_SPLINE_SURFACE_WITH_KNOTS('',3,3,((#20692,#20693,#20694,#20695,
#20696),(#20697,#20698,#20699,#20700,#20701),(#20702,#20703,#20704,#20705,
#20706),(#20707,#20708,#20709,#20710,#20711),(#20712,#20713,#20714,#20715,
#20716)),.UNSPECIFIED.,.F.,.F.,.F.,(4,1,4),(4,1,4),(0.,0.5,1.00006131288835),
(-0.463282572220802,0.434028595842594,1.10702730011223),.UNSPECIFIED.);
#9334=B_SPLINE_SURFACE_WITH_KNOTS('',3,3,((#20725,#20726,#20727,#20728),
(#20729,#20730,#20731,#20732),(#20733,#20734,#20735,#20736),(#20737,#20738,
#20739,#20740),(#20741,#20742,#20743,#20744)),.UNSPECIFIED.,.F.,.F.,.F.,
(4,1,4),(4,4),(0.,0.571428571428571,1.),(-5.3586911064101,-4.74729556542458),
 .UNSPECIFIED.);
#9335=B_SPLINE_SURFACE_WITH_KNOTS('',3,3,((#20761,#20762,#20763,#20764,
#20765),(#20766,#20767,#20768,#20769,#20770),(#20771,#20772,#20773,#20774,
#20775),(#20776,#20777,#20778,#20779,#20780),(#20781,#20782,#20783,#20784,
#20785)),.UNSPECIFIED.,.F.,.F.,.F.,(4,1,4),(4,1,4),(0.,0.5,1.00006162561984),
(-1.10702761284372,-0.4340285958426,0.463282884952297),.UNSPECIFIED.);
#9336=B_SPLINE_SURFACE_WITH_KNOTS('',3,3,((#20788,#20789,#20790,#20791,
#20792),(#20793,#20794,#20795,#20796,#20797),(#20798,#20799,#20800,#20801,
#20802),(#20803,#20804,#20805,#20806,#20807),(#20808,#20809,#20810,#20811,
#20812)),.UNSPECIFIED.,.F.,.F.,.F.,(4,1,4),(4,1,4),(-0.000290089526508976,
0.5,1.00155789372623),(-0.785079265338349,-0.112112739401691,0.786347069538066),
 .UNSPECIFIED.);
#9337=B_SPLINE_SURFACE_WITH_KNOTS('',3,3,((#20823,#20824,#20825,#20826,
#20827),(#20828,#20829,#20830,#20831,#20832),(#20833,#20834,#20835,#20836,
#20837),(#20838,#20839,#20840,#20841,#20842),(#20843,#20844,#20845,#20846,
#20847)),.UNSPECIFIED.,.F.,.F.,.F.,(4,1,4),(4,1,4),(-0.000290155280131696,
0.5,1.00059833752015),(-0.785387513331985,-0.112112739401691,0.785079331091972),
 .UNSPECIFIED.);
#9338=B_SPLINE_SURFACE_WITH_KNOTS('',3,3,((#20873,#20874,#20875,#20876,
#20877),(#20878,#20879,#20880,#20881,#20882),(#20883,#20884,#20885,#20886,
#20887),(#20888,#20889,#20890,#20891,#20892),(#20893,#20894,#20895,#20896,
#20897)),.UNSPECIFIED.,.F.,.F.,.F.,(4,1,4),(4,1,4),(-0.00108454155223707,
0.571428571428571,1.),(-1.53697428330725,-0.877651281042794,0.00108454145906188),
 .UNSPECIFIED.);
#9339=B_SPLINE_SURFACE_WITH_KNOTS('',3,3,((#20904,#20905,#20906,#20907,
#20908),(#20909,#20910,#20911,#20912,#20913),(#20914,#20915,#20916,#20917,
#20918),(#20919,#20920,#20921,#20922,#20923),(#20924,#20925,#20926,#20927,
#20928)),.UNSPECIFIED.,.F.,.F.,.F.,(4,1,4),(4,1,4),(-0.00107962852354115,
0.571428571428571,1.),(-0.00107962843034802,0.877651281042812,1.53696937027857),
 .UNSPECIFIED.);
#9340=B_SPLINE_SURFACE_WITH_KNOTS('',3,3,((#20977,#20978,#20979,#20980,
#20981),(#20982,#20983,#20984,#20985,#20986),(#20987,#20988,#20989,#20990,
#20991),(#20992,#20993,#20994,#20995,#20996),(#20997,#20998,#20999,#21000,
#21001)),.UNSPECIFIED.,.F.,.F.,.F.,(4,1,4),(4,1,4),(-0.000289992597644287,
0.5,1.00156260254332),(-0.785079168409501,-0.112112739401709,0.786351778355139),
 .UNSPECIFIED.);
#9341=B_SPLINE_SURFACE_WITH_KNOTS('',3,3,((#21005,#21006,#21007,#21008,
#21009),(#21010,#21011,#21012,#21013,#21014),(#21015,#21016,#21017,#21018,
#21019),(#21020,#21021,#21022,#21023,#21024),(#21025,#21026,#21027,#21028,
#21029)),.UNSPECIFIED.,.F.,.F.,.F.,(4,1,4),(4,1,4),(-0.00200177849048036,
0.5,1.00002792750821),(-0.78679095430242,0.112112739401695,0.786790954302448),
 .UNSPECIFIED.);
#9342=B_SPLINE_SURFACE_WITH_KNOTS('',3,3,((#21038,#21039,#21040,#21041,
#21042),(#21043,#21044,#21045,#21046,#21047),(#21048,#21049,#21050,#21051,
#21052),(#21053,#21054,#21055,#21056,#21057),(#21058,#21059,#21060,#21061,
#21062)),.UNSPECIFIED.,.F.,.F.,.F.,(4,1,4),(4,1,4),(-0.000289898578674037,
0.5,1.00060869288441),(-0.785397868696228,-0.112112739401674,0.78507907439053),
 .UNSPECIFIED.);
#9343=B_SPLINE_SURFACE_WITH_KNOTS('',3,3,((#21065,#21066,#21067,#21068,
#21069),(#21070,#21071,#21072,#21073,#21074),(#21075,#21076,#21077,#21078,
#21079),(#21080,#21081,#21082,#21083,#21084),(#21085,#21086,#21087,#21088,
#21089)),.UNSPECIFIED.,.F.,.F.,.F.,(4,1,4),(4,1,4),(-0.00200315873815578,
0.5,1.0000278106358),(-0.786792334549984,-0.112112739401705,0.786792334549948),
 .UNSPECIFIED.);
#9344=B_SPLINE_SURFACE_WITH_KNOTS('',3,3,((#21159,#21160,#21161,#21162,
#21163,#21164,#21165,#21166,#21167,#21168,#21169,#21170,#21171,#21172,#21173,
#21174,#21175),(#21176,#21177,#21178,#21179,#21180,#21181,#21182,#21183,
#21184,#21185,#21186,#21187,#21188,#21189,#21190,#21191,#21192),(#21193,
#21194,#21195,#21196,#21197,#21198,#21199,#21200,#21201,#21202,#21203,#21204,
#21205,#21206,#21207,#21208,#21209),(#21210,#21211,#21212,#21213,#21214,
#21215,#21216,#21217,#21218,#21219,#21220,#21221,#21222,#21223,#21224,#21225,
#21226),(#21227,#21228,#21229,#21230,#21231,#21232,#21233,#21234,#21235,
#21236,#21237,#21238,#21239,#21240,#21241,#21242,#21243),(#21244,#21245,
#21246,#21247,#21248,#21249,#21250,#21251,#21252,#21253,#21254,#21255,#21256,
#21257,#21258,#21259,#21260),(#21261,#21262,#21263,#21264,#21265,#21266,
#21267,#21268,#21269,#21270,#21271,#21272,#21273,#21274,#21275,#21276,#21277)),
 .UNSPECIFIED.,.F.,.F.,.F.,(4,1,1,1,4),(4,1,1,1,1,1,1,1,1,1,1,1,1,1,4),
(-7.97829236811874E-5,0.285714285714286,0.571428571428571,0.785714285714286,
1.),(0.0411490451002878,0.978261619253048,1.91529441048213,3.16467146545423,
3.78935999294029,5.03873704791239,5.66342557539844,6.2881141028845,7.5374911578566,
8.16217968534266,9.41155674031476,10.3485895315438,11.2856223227729,12.222655114002,
13.1597656621751),.UNSPECIFIED.);
#9345=B_SPLINE_SURFACE_WITH_KNOTS('',3,3,((#21560,#21561,#21562,#21563,
#21564,#21565,#21566,#21567,#21568,#21569,#21570,#21571,#21572,#21573,#21574,
#21575,#21576,#21577,#21578,#21579,#21580,#21581,#21582,#21583,#21584,#21585,
#21586,#21587,#21588,#21589,#21590,#21591,#21592,#21593,#21594,#21595,#21596,
#21597,#21598,#21599,#21600,#21601,#21602,#21603,#21604,#21605,#21606,#21607,
#21608,#21609,#21610,#21611,#21612,#21613,#21614),(#21615,#21616,#21617,
#21618,#21619,#21620,#21621,#21622,#21623,#21624,#21625,#21626,#21627,#21628,
#21629,#21630,#21631,#21632,#21633,#21634,#21635,#21636,#21637,#21638,#21639,
#21640,#21641,#21642,#21643,#21644,#21645,#21646,#21647,#21648,#21649,#21650,
#21651,#21652,#21653,#21654,#21655,#21656,#21657,#21658,#21659,#21660,#21661,
#21662,#21663,#21664,#21665,#21666,#21667,#21668,#21669),(#21670,#21671,
#21672,#21673,#21674,#21675,#21676,#21677,#21678,#21679,#21680,#21681,#21682,
#21683,#21684,#21685,#21686,#21687,#21688,#21689,#21690,#21691,#21692,#21693,
#21694,#21695,#21696,#21697,#21698,#21699,#21700,#21701,#21702,#21703,#21704,
#21705,#21706,#21707,#21708,#21709,#21710,#21711,#21712,#21713,#21714,#21715,
#21716,#21717,#21718,#21719,#21720,#21721,#21722,#21723,#21724),(#21725,
#21726,#21727,#21728,#21729,#21730,#21731,#21732,#21733,#21734,#21735,#21736,
#21737,#21738,#21739,#21740,#21741,#21742,#21743,#21744,#21745,#21746,#21747,
#21748,#21749,#21750,#21751,#21752,#21753,#21754,#21755,#21756,#21757,#21758,
#21759,#21760,#21761,#21762,#21763,#21764,#21765,#21766,#21767,#21768,#21769,
#21770,#21771,#21772,#21773,#21774,#21775,#21776,#21777,#21778,#21779),
(#21780,#21781,#21782,#21783,#21784,#21785,#21786,#21787,#21788,#21789,
#21790,#21791,#21792,#21793,#21794,#21795,#21796,#21797,#21798,#21799,#21800,
#21801,#21802,#21803,#21804,#21805,#21806,#21807,#21808,#21809,#21810,#21811,
#21812,#21813,#21814,#21815,#21816,#21817,#21818,#21819,#21820,#21821,#21822,
#21823,#21824,#21825,#21826,#21827,#21828,#21829,#21830,#21831,#21832,#21833,
#21834)),.UNSPECIFIED.,.F.,.F.,.F.,(4,1,4),(4,1,1,1,1,1,1,1,1,1,1,1,1,1,
1,1,1,1,1,1,1,1,1,1,1,1,1,1,1,1,1,1,1,1,1,1,1,1,1,1,1,1,1,1,1,1,1,1,1,1,
1,1,4),(-0.822457358265842,0.117486318068682,0.822447154719108),(36.2099220545479,
36.7084272671705,37.2068895515465,37.7053518359226,38.2038141202986,38.7022764046747,
39.2007386890507,39.6992009734268,40.1976632578028,40.6961255421789,41.1945878265549,
41.693050110931,42.191512395307,42.689974679683,43.1884369640591,43.6868992484351,
44.1853615328112,44.6838238171872,45.1822861015633,45.6807483859393,46.1792106703154,
46.6776729546914,47.1761352390675,47.6745975234435,48.1730598078196,48.6715220921956,
49.1699843765717,49.6684466609477,50.1669089453238,50.6653712296998,51.1638335140759,
51.6622957984519,52.160758082828,52.659220367204,53.1576826515801,53.6561449359561,
54.1546072203322,54.6530695047082,55.1515317890843,55.6499940734603,56.1484563578364,
56.6469186422124,57.1453809265884,57.6438432109645,58.1423054953405,58.6407677797166,
59.1392300640926,59.6376923484687,60.1361546328447,60.6346169172208,61.1330792015968,
61.6315414859729,62.1300037703489),.UNSPECIFIED.);
#9346=B_SPLINE_SURFACE_WITH_KNOTS('',3,3,((#22039,#22040,#22041,#22042,
#22043,#22044,#22045,#22046,#22047,#22048,#22049,#22050,#22051,#22052,#22053,
#22054,#22055,#22056,#22057,#22058,#22059,#22060,#22061,#22062,#22063,#22064,
#22065,#22066,#22067,#22068,#22069,#22070,#22071,#22072,#22073,#22074,#22075,
#22076,#22077,#22078,#22079,#22080,#22081,#22082,#22083,#22084,#22085,#22086,
#22087,#22088,#22089,#22090,#22091,#22092,#22093,#22094,#22095,#22096,#22097,
#22098,#22099,#22100,#22101),(#22102,#22103,#22104,#22105,#22106,#22107,
#22108,#22109,#22110,#22111,#22112,#22113,#22114,#22115,#22116,#22117,#22118,
#22119,#22120,#22121,#22122,#22123,#22124,#22125,#22126,#22127,#22128,#22129,
#22130,#22131,#22132,#22133,#22134,#22135,#22136,#22137,#22138,#22139,#22140,
#22141,#22142,#22143,#22144,#22145,#22146,#22147,#22148,#22149,#22150,#22151,
#22152,#22153,#22154,#22155,#22156,#22157,#22158,#22159,#22160,#22161,#22162,
#22163,#22164),(#22165,#22166,#22167,#22168,#22169,#22170,#22171,#22172,
#22173,#22174,#22175,#22176,#22177,#22178,#22179,#22180,#22181,#22182,#22183,
#22184,#22185,#22186,#22187,#22188,#22189,#22190,#22191,#22192,#22193,#22194,
#22195,#22196,#22197,#22198,#22199,#22200,#22201,#22202,#22203,#22204,#22205,
#22206,#22207,#22208,#22209,#22210,#22211,#22212,#22213,#22214,#22215,#22216,
#22217,#22218,#22219,#22220,#22221,#22222,#22223,#22224,#22225,#22226,#22227),
(#22228,#22229,#22230,#22231,#22232,#22233,#22234,#22235,#22236,#22237,
#22238,#22239,#22240,#22241,#22242,#22243,#22244,#22245,#22246,#22247,#22248,
#22249,#22250,#22251,#22252,#22253,#22254,#22255,#22256,#22257,#22258,#22259,
#22260,#22261,#22262,#22263,#22264,#22265,#22266,#22267,#22268,#22269,#22270,
#22271,#22272,#22273,#22274,#22275,#22276,#22277,#22278,#22279,#22280,#22281,
#22282,#22283,#22284,#22285,#22286,#22287,#22288,#22289,#22290),(#22291,
#22292,#22293,#22294,#22295,#22296,#22297,#22298,#22299,#22300,#22301,#22302,
#22303,#22304,#22305,#22306,#22307,#22308,#22309,#22310,#22311,#22312,#22313,
#22314,#22315,#22316,#22317,#22318,#22319,#22320,#22321,#22322,#22323,#22324,
#22325,#22326,#22327,#22328,#22329,#22330,#22331,#22332,#22333,#22334,#22335,
#22336,#22337,#22338,#22339,#22340,#22341,#22342,#22343,#22344,#22345,#22346,
#22347,#22348,#22349,#22350,#22351,#22352,#22353),(#22354,#22355,#22356,
#22357,#22358,#22359,#22360,#22361,#22362,#22363,#22364,#22365,#22366,#22367,
#22368,#22369,#22370,#22371,#22372,#22373,#22374,#22375,#22376,#22377,#22378,
#22379,#22380,#22381,#22382,#22383,#22384,#22385,#22386,#22387,#22388,#22389,
#22390,#22391,#22392,#22393,#22394,#22395,#22396,#22397,#22398,#22399,#22400,
#22401,#22402,#22403,#22404,#22405,#22406,#22407,#22408,#22409,#22410,#22411,
#22412,#22413,#22414,#22415,#22416)),.UNSPECIFIED.,.F.,.F.,.F.,(4,1,1,4),
(4,1,1,1,1,1,1,1,1,1,1,1,1,1,1,1,1,1,1,1,1,1,1,1,1,1,1,1,1,1,1,1,1,1,1,
1,1,1,1,1,1,1,1,1,1,1,1,1,1,1,1,1,1,1,1,1,1,1,1,1,4),(2.30120984282665,
2.78224925234985,3.26137378733905,3.98197496964927),(39.3265857714777,39.8120852359349,
40.2956698258581,40.7792544157814,41.2628390057046,41.7464235956278,42.2300081855511,
42.7135927754743,43.1971773653976,43.6807619553208,44.164346545244,44.6479311351673,
45.1315157250905,45.6151003150138,46.098684904937,46.5822694948602,47.0658540847835,
47.5494386747067,48.03302326463,48.5166078545532,49.0001924444764,49.4837770343997,
49.9673616243229,50.4509462142461,50.9345308041694,51.4181153940926,51.9016999840159,
52.3852845739391,52.8688691638623,53.3524537537856,53.8360383437088,54.3196229336321,
54.8032075235553,55.2867921134785,55.7703767034018,56.253961293325,56.7375458832483,
57.2211304731715,57.7047150630947,58.188299653018,58.6718842429412,59.1554688328644,
59.6390534227877,60.1226380127109,60.6062226026342,61.0898071925574,61.5733917824806,
62.0569763724039,62.5405609623271,63.0241455522504,63.5077301421736,63.9913147320968,
64.4748993220201,64.9584839119433,65.4420685018665,65.9256530917898,66.409237681713,
66.8928222716363,67.3764068615595,67.8599914514827,68.343576041406),
 .UNSPECIFIED.);
#9347=B_SPLINE_SURFACE_WITH_KNOTS('',3,3,((#22556,#22557,#22558,#22559,
#22560,#22561,#22562,#22563,#22564,#22565,#22566,#22567,#22568,#22569,#22570,
#22571,#22572,#22573,#22574,#22575,#22576,#22577,#22578,#22579,#22580,#22581,
#22582,#22583,#22584,#22585,#22586,#22587,#22588,#22589,#22590,#22591,#22592,
#22593,#22594,#22595,#22596,#22597,#22598,#22599,#22600,#22601,#22602,#22603,
#22604,#22605,#22606,#22607,#22608,#22609,#22610),(#22611,#22612,#22613,
#22614,#22615,#22616,#22617,#22618,#22619,#22620,#22621,#22622,#22623,#22624,
#22625,#22626,#22627,#22628,#22629,#22630,#22631,#22632,#22633,#22634,#22635,
#22636,#22637,#22638,#22639,#22640,#22641,#22642,#22643,#22644,#22645,#22646,
#22647,#22648,#22649,#22650,#22651,#22652,#22653,#22654,#22655,#22656,#22657,
#22658,#22659,#22660,#22661,#22662,#22663,#22664,#22665),(#22666,#22667,
#22668,#22669,#22670,#22671,#22672,#22673,#22674,#22675,#22676,#22677,#22678,
#22679,#22680,#22681,#22682,#22683,#22684,#22685,#22686,#22687,#22688,#22689,
#22690,#22691,#22692,#22693,#22694,#22695,#22696,#22697,#22698,#22699,#22700,
#22701,#22702,#22703,#22704,#22705,#22706,#22707,#22708,#22709,#22710,#22711,
#22712,#22713,#22714,#22715,#22716,#22717,#22718,#22719,#22720),(#22721,
#22722,#22723,#22724,#22725,#22726,#22727,#22728,#22729,#22730,#22731,#22732,
#22733,#22734,#22735,#22736,#22737,#22738,#22739,#22740,#22741,#22742,#22743,
#22744,#22745,#22746,#22747,#22748,#22749,#22750,#22751,#22752,#22753,#22754,
#22755,#22756,#22757,#22758,#22759,#22760,#22761,#22762,#22763,#22764,#22765,
#22766,#22767,#22768,#22769,#22770,#22771,#22772,#22773,#22774,#22775),
(#22776,#22777,#22778,#22779,#22780,#22781,#22782,#22783,#22784,#22785,
#22786,#22787,#22788,#22789,#22790,#22791,#22792,#22793,#22794,#22795,#22796,
#22797,#22798,#22799,#22800,#22801,#22802,#22803,#22804,#22805,#22806,#22807,
#22808,#22809,#22810,#22811,#22812,#22813,#22814,#22815,#22816,#22817,#22818,
#22819,#22820,#22821,#22822,#22823,#22824,#22825,#22826,#22827,#22828,#22829,
#22830)),.UNSPECIFIED.,.F.,.F.,.F.,(4,1,4),(4,1,1,1,1,1,1,1,1,1,1,1,1,1,
1,1,1,1,1,1,1,1,1,1,1,1,1,1,1,1,1,1,1,1,1,1,1,1,1,1,1,1,1,1,1,1,1,1,1,1,
1,1,4),(-0.822404226473998,-0.117486318067554,0.822404226474372),(36.2099649827944,
36.7084272671705,37.2068895515465,37.7053518359226,38.2038141202986,38.7022764046746,
39.2007386890507,39.6992009734267,40.1976632578028,40.6961255421788,41.1945878265549,
41.6930501109309,42.191512395307,42.689974679683,43.1884369640591,43.6868992484351,
44.1853615328112,44.6838238171872,45.1822861015632,45.6807483859393,46.1792106703153,
46.6776729546914,47.1761352390674,47.6745975234435,48.1730598078195,48.6715220921956,
49.1699843765716,49.6684466609477,50.1669089453237,50.6653712296997,51.1638335140758,
51.6622957984518,52.1607580828279,52.6592203672039,53.15768265158,53.656144935956,
54.1546072203321,54.6530695047081,55.1515317890841,55.6499940734602,56.1484563578362,
56.6469186422123,57.1453809265883,57.6438432109644,58.1423054953404,58.6407677797165,
59.1392300640925,59.6376923484685,60.1361546328446,60.6346169172206,61.1330792015967,
61.6315414859727,62.1300037703488),.UNSPECIFIED.);
#9348=B_SPLINE_SURFACE_WITH_KNOTS('',3,3,((#23196,#23197,#23198,#23199,
#23200,#23201,#23202,#23203,#23204,#23205,#23206,#23207,#23208,#23209,#23210,
#23211,#23212,#23213,#23214,#23215,#23216,#23217,#23218,#23219,#23220,#23221,
#23222,#23223,#23224,#23225,#23226,#23227,#23228,#23229,#23230,#23231,#23232,
#23233,#23234,#23235,#23236,#23237,#23238,#23239,#23240,#23241,#23242,#23243,
#23244,#23245,#23246,#23247,#23248,#23249,#23250,#23251,#23252,#23253,#23254,
#23255,#23256,#23257,#23258),(#23259,#23260,#23261,#23262,#23263,#23264,
#23265,#23266,#23267,#23268,#23269,#23270,#23271,#23272,#23273,#23274,#23275,
#23276,#23277,#23278,#23279,#23280,#23281,#23282,#23283,#23284,#23285,#23286,
#23287,#23288,#23289,#23290,#23291,#23292,#23293,#23294,#23295,#23296,#23297,
#23298,#23299,#23300,#23301,#23302,#23303,#23304,#23305,#23306,#23307,#23308,
#23309,#23310,#23311,#23312,#23313,#23314,#23315,#23316,#23317,#23318,#23319,
#23320,#23321),(#23322,#23323,#23324,#23325,#23326,#23327,#23328,#23329,
#23330,#23331,#23332,#23333,#23334,#23335,#23336,#23337,#23338,#23339,#23340,
#23341,#23342,#23343,#23344,#23345,#23346,#23347,#23348,#23349,#23350,#23351,
#23352,#23353,#23354,#23355,#23356,#23357,#23358,#23359,#23360,#23361,#23362,
#23363,#23364,#23365,#23366,#23367,#23368,#23369,#23370,#23371,#23372,#23373,
#23374,#23375,#23376,#23377,#23378,#23379,#23380,#23381,#23382,#23383,#23384),
(#23385,#23386,#23387,#23388,#23389,#23390,#23391,#23392,#23393,#23394,
#23395,#23396,#23397,#23398,#23399,#23400,#23401,#23402,#23403,#23404,#23405,
#23406,#23407,#23408,#23409,#23410,#23411,#23412,#23413,#23414,#23415,#23416,
#23417,#23418,#23419,#23420,#23421,#23422,#23423,#23424,#23425,#23426,#23427,
#23428,#23429,#23430,#23431,#23432,#23433,#23434,#23435,#23436,#23437,#23438,
#23439,#23440,#23441,#23442,#23443,#23444,#23445,#23446,#23447),(#23448,
#23449,#23450,#23451,#23452,#23453,#23454,#23455,#23456,#23457,#23458,#23459,
#23460,#23461,#23462,#23463,#23464,#23465,#23466,#23467,#23468,#23469,#23470,
#23471,#23472,#23473,#23474,#23475,#23476,#23477,#23478,#23479,#23480,#23481,
#23482,#23483,#23484,#23485,#23486,#23487,#23488,#23489,#23490,#23491,#23492,
#23493,#23494,#23495,#23496,#23497,#23498,#23499,#23500,#23501,#23502,#23503,
#23504,#23505,#23506,#23507,#23508,#23509,#23510)),.UNSPECIFIED.,.F.,.F.,
 .F.,(4,1,4),(4,1,1,1,1,1,1,1,1,1,1,1,1,1,1,1,1,1,1,1,1,1,1,1,1,1,1,1,1,
1,1,1,1,1,1,1,1,1,1,1,1,1,1,1,1,1,1,1,1,1,1,1,1,1,1,1,1,1,1,1,4),(2.30121269638895,
3.02181151984591,3.98197212515404),(39.3265886250375,39.8120852359349,40.2956698258581,
40.7792544157814,41.2628390057046,41.7464235956278,42.2300081855511,42.7135927754743,
43.1971773653975,43.6807619553208,44.164346545244,44.6479311351672,45.1315157250905,
45.6151003150137,46.0986849049369,46.5822694948602,47.0658540847834,47.5494386747066,
48.0330232646299,48.5166078545531,49.0001924444764,49.4837770343996,49.9673616243228,
50.4509462142461,50.9345308041693,51.4181153940925,51.9016999840158,52.385284573939,
52.8688691638622,53.3524537537855,53.8360383437087,54.3196229336319,54.8032075235552,
55.2867921134784,55.7703767034016,56.2539612933249,56.7375458832481,57.2211304731713,
57.7047150630946,58.1882996530178,58.671884242941,59.1554688328643,59.6390534227875,
60.1226380127108,60.606222602634,61.0898071925572,61.5733917824805,62.0569763724037,
62.5405609623269,63.0241455522502,63.5077301421734,63.9913147320966,64.4748993220199,
64.9584839119431,65.4420685018663,65.9256530917896,66.4092376817128,66.892822271636,
67.3764068615593,67.8599914514825,68.3436382687864),.UNSPECIFIED.);
#9349=B_SPLINE_SURFACE_WITH_KNOTS('',3,1,((#24050,#24051),(#24052,#24053),
(#24054,#24055),(#24056,#24057),(#24058,#24059),(#24060,#24061),(#24062,
#24063),(#24064,#24065),(#24066,#24067),(#24068,#24069),(#24070,#24071),
(#24072,#24073),(#24074,#24075),(#24076,#24077),(#24078,#24079),(#24080,
#24081),(#24082,#24083),(#24084,#24085),(#24086,#24087),(#24088,#24089)),
 .UNSPECIFIED.,.F.,.F.,.F.,(4,2,2,2,2,2,2,2,2,4),(2,2),(0.,0.752949420833071,
1.52604009412243,2.30760309088764,3.08914875434871,3.85838280909711,4.61293714645098,
5.34770511135924,5.86698254546377,6.32310609163009),(0.,0.186),
 .UNSPECIFIED.);
#9350=B_SPLINE_SURFACE_WITH_KNOTS('',3,1,((#24156,#24157),(#24158,#24159),
(#24160,#24161),(#24162,#24163),(#24164,#24165),(#24166,#24167),(#24168,
#24169),(#24170,#24171),(#24172,#24173),(#24174,#24175),(#24176,#24177),
(#24178,#24179),(#24180,#24181),(#24182,#24183),(#24184,#24185),(#24186,
#24187),(#24188,#24189),(#24190,#24191),(#24192,#24193),(#24194,#24195),
(#24196,#24197),(#24198,#24199),(#24200,#24201)),.UNSPECIFIED.,.F.,.F.,
 .F.,(4,2,2,2,2,3,2,2,2,2,4),(2,2),(-2.60440050708431,-2.56103421468922,
-1.71207377940215,-0.89362815800914,-0.449240854504616,0.,0.758265368492167,
1.48317770395856,2.17756431515054,2.84111411479529,3.33658600359424),(0.,
0.186),.UNSPECIFIED.);
#9351=B_SPLINE_SURFACE_WITH_KNOTS('',3,1,((#24262,#24263),(#24264,#24265),
(#24266,#24267),(#24268,#24269),(#24270,#24271),(#24272,#24273),(#24274,
#24275),(#24276,#24277),(#24278,#24279),(#24280,#24281),(#24282,#24283),
(#24284,#24285),(#24286,#24287),(#24288,#24289),(#24290,#24291),(#24292,
#24293),(#24294,#24295),(#24296,#24297),(#24298,#24299),(#24300,#24301)),
 .UNSPECIFIED.,.F.,.F.,.F.,(4,2,2,2,2,2,2,2,2,4),(2,2),(0.,0.752949420833071,
1.52604009412243,2.30760309088764,3.08914875434871,3.85838280909711,4.61293714645098,
5.34770511135924,5.86698254546377,6.32310609163009),(0.,0.186),
 .UNSPECIFIED.);
#9352=B_SPLINE_SURFACE_WITH_KNOTS('',3,3,((#24539,#24540,#24541,#24542,
#24543,#24544,#24545,#24546,#24547),(#24548,#24549,#24550,#24551,#24552,
#24553,#24554,#24555,#24556),(#24557,#24558,#24559,#24560,#24561,#24562,
#24563,#24564,#24565),(#24566,#24567,#24568,#24569,#24570,#24571,#24572,
#24573,#24574),(#24575,#24576,#24577,#24578,#24579,#24580,#24581,#24582,
#24583),(#24584,#24585,#24586,#24587,#24588,#24589,#24590,#24591,#24592),
(#24593,#24594,#24595,#24596,#24597,#24598,#24599,#24600,#24601)),
 .UNSPECIFIED.,.F.,.F.,.F.,(4,1,1,1,4),(4,1,1,1,1,1,4),(-0.000105068119935956,
0.285714285714286,0.571428571428571,0.785714285714286,1.),(0.00444233335918586,
0.024840740824827,0.0350226779644142,0.0655684893831757,0.106296237941524,
0.126660112220699,0.147127815791187),.UNSPECIFIED.);
#9353=B_SPLINE_SURFACE_WITH_KNOTS('',3,3,((#24602,#24603,#24604,#24605,
#24606,#24607,#24608,#24609,#24610,#24611,#24612,#24613,#24614,#24615,#24616,
#24617,#24618),(#24619,#24620,#24621,#24622,#24623,#24624,#24625,#24626,
#24627,#24628,#24629,#24630,#24631,#24632,#24633,#24634,#24635),(#24636,
#24637,#24638,#24639,#24640,#24641,#24642,#24643,#24644,#24645,#24646,#24647,
#24648,#24649,#24650,#24651,#24652),(#24653,#24654,#24655,#24656,#24657,
#24658,#24659,#24660,#24661,#24662,#24663,#24664,#24665,#24666,#24667,#24668,
#24669),(#24670,#24671,#24672,#24673,#24674,#24675,#24676,#24677,#24678,
#24679,#24680,#24681,#24682,#24683,#24684,#24685,#24686),(#24687,#24688,
#24689,#24690,#24691,#24692,#24693,#24694,#24695,#24696,#24697,#24698,#24699,
#24700,#24701,#24702,#24703),(#24704,#24705,#24706,#24707,#24708,#24709,
#24710,#24711,#24712,#24713,#24714,#24715,#24716,#24717,#24718,#24719,#24720)),
 .UNSPECIFIED.,.F.,.F.,.F.,(4,1,1,1,4),(4,1,1,1,1,1,1,1,1,1,1,1,1,1,4),
(0.,0.285714285714286,0.571428571428571,0.785714285714286,1.),(0.0412288280219657,
0.978261619251188,1.91529441048041,2.85232720170963,3.78935999293885,5.03873704791115,
5.6634255753973,6.28811410288345,7.53749115785574,8.16217968534189,9.41155674031419,
10.0362452678003,11.2856223227726,12.2226551140019,13.1596879052311),
 .UNSPECIFIED.);
#9354=B_SPLINE_SURFACE_WITH_KNOTS('',3,3,((#24764,#24765,#24766,#24767,
#24768,#24769,#24770,#24771),(#24772,#24773,#24774,#24775,#24776,#24777,
#24778,#24779),(#24780,#24781,#24782,#24783,#24784,#24785,#24786,#24787),
(#24788,#24789,#24790,#24791,#24792,#24793,#24794,#24795),(#24796,#24797,
#24798,#24799,#24800,#24801,#24802,#24803),(#24804,#24805,#24806,#24807,
#24808,#24809,#24810,#24811),(#24812,#24813,#24814,#24815,#24816,#24817,
#24818,#24819)),.UNSPECIFIED.,.F.,.F.,.F.,(4,1,1,1,4),(4,1,1,1,1,4),(0.,
0.285714285714286,0.571428571428571,0.785714285714286,1.),(0.00447686654523537,
0.0248407408244626,0.0452046151036898,0.0859323636621443,0.116478175080985,
0.147023986499826),.UNSPECIFIED.);
#9355=B_SPLINE_SURFACE_WITH_KNOTS('',3,1,((#24820,#24821),(#24822,#24823),
(#24824,#24825),(#24826,#24827),(#24828,#24829),(#24830,#24831),(#24832,
#24833),(#24834,#24835),(#24836,#24837),(#24838,#24839),(#24840,#24841),
(#24842,#24843),(#24844,#24845),(#24846,#24847),(#24848,#24849),(#24850,
#24851),(#24852,#24853),(#24854,#24855),(#24856,#24857),(#24858,#24859),
(#24860,#24861),(#24862,#24863),(#24864,#24865)),.UNSPECIFIED.,.F.,.F.,
 .F.,(4,2,2,2,2,3,2,2,2,2,4),(2,2),(-2.60440050708431,-2.56103421468922,
-1.71207377940215,-0.89362815800914,-0.449240854504616,0.,0.758265368492167,
1.48317770395856,2.17756431515054,2.84111411479529,3.33658600359424),(0.,
0.186),.UNSPECIFIED.);
#9356=ADVANCED_FACE('',(#1953),#9216,.T.);
#9357=ADVANCED_FACE('',(#1954),#1699,.F.);
#9358=ADVANCED_FACE('',(#1955),#9217,.T.);
#9359=ADVANCED_FACE('',(#1956),#1700,.F.);
#9360=ADVANCED_FACE('',(#1957),#1701,.F.);
#9361=ADVANCED_FACE('',(#1958),#212,.T.);
#9362=ADVANCED_FACE('',(#1959),#1702,.F.);
#9363=ADVANCED_FACE('',(#1960),#9218,.T.);
#9364=ADVANCED_FACE('',(#1961),#1703,.F.);
#9365=ADVANCED_FACE('',(#1962),#9219,.T.);
#9366=ADVANCED_FACE('',(#1963),#1704,.F.);
#9367=ADVANCED_FACE('',(#1964),#1705,.F.);
#9368=ADVANCED_FACE('',(#1965),#213,.T.);
#9369=ADVANCED_FACE('',(#1966),#1706,.F.);
#9370=ADVANCED_FACE('',(#1967),#9220,.T.);
#9371=ADVANCED_FACE('',(#1968),#1707,.F.);
#9372=ADVANCED_FACE('',(#1969),#9221,.T.);
#9373=ADVANCED_FACE('',(#1970),#1708,.F.);
#9374=ADVANCED_FACE('',(#1971),#1709,.F.);
#9375=ADVANCED_FACE('',(#1972),#214,.T.);
#9376=ADVANCED_FACE('',(#1973),#1710,.F.);
#9377=ADVANCED_FACE('',(#1974),#9222,.T.);
#9378=ADVANCED_FACE('',(#1975),#1711,.F.);
#9379=ADVANCED_FACE('',(#1976),#9223,.T.);
#9380=ADVANCED_FACE('',(#1977),#1712,.F.);
#9381=ADVANCED_FACE('',(#1978),#1713,.F.);
#9382=ADVANCED_FACE('',(#1979),#215,.T.);
#9383=ADVANCED_FACE('',(#1980),#1714,.F.);
#9384=ADVANCED_FACE('',(#1981),#216,.F.);
#9385=ADVANCED_FACE('',(#1982),#1715,.T.);
#9386=ADVANCED_FACE('',(#1983),#62,.T.);
#9387=ADVANCED_FACE('',(#1984),#1716,.T.);
#9388=ADVANCED_FACE('',(#1985),#9224,.F.);
#9389=ADVANCED_FACE('',(#1986),#1717,.T.);
#9390=ADVANCED_FACE('',(#1987),#9225,.F.);
#9391=ADVANCED_FACE('',(#1988),#1718,.T.);
#9392=ADVANCED_FACE('',(#1989),#217,.F.);
#9393=ADVANCED_FACE('',(#1990),#1719,.F.);
#9394=ADVANCED_FACE('',(#1991),#218,.F.);
#9395=ADVANCED_FACE('',(#1992),#1720,.T.);
#9396=ADVANCED_FACE('',(#1993),#9226,.F.);
#9397=ADVANCED_FACE('',(#1994),#1721,.T.);
#9398=ADVANCED_FACE('',(#1995),#63,.T.);
#9399=ADVANCED_FACE('',(#1996),#1722,.T.);
#9400=ADVANCED_FACE('',(#1997),#9227,.F.);
#9401=ADVANCED_FACE('',(#1998),#1723,.T.);
#9402=ADVANCED_FACE('',(#1999),#219,.F.);
#9403=ADVANCED_FACE('',(#2000),#1724,.F.);
#9404=ADVANCED_FACE('',(#2001),#220,.F.);
#9405=ADVANCED_FACE('',(#2002),#1725,.T.);
#9406=ADVANCED_FACE('',(#2003),#9228,.F.);
#9407=ADVANCED_FACE('',(#2004),#9229,.F.);
#9408=ADVANCED_FACE('',(#2005),#1726,.T.);
#9409=ADVANCED_FACE('',(#2006),#9230,.F.);
#9410=ADVANCED_FACE('',(#2007),#9231,.F.);
#9411=ADVANCED_FACE('',(#2008),#1727,.T.);
#9412=ADVANCED_FACE('',(#2009),#9232,.F.);
#9413=ADVANCED_FACE('',(#2010),#1728,.T.);
#9414=ADVANCED_FACE('',(#2011),#1729,.T.);
#9415=ADVANCED_FACE('',(#2012),#221,.T.);
#9416=ADVANCED_FACE('',(#2013),#222,.F.);
#9417=ADVANCED_FACE('',(#2014),#1730,.F.);
#9418=ADVANCED_FACE('',(#2015),#1731,.T.);
#9419=ADVANCED_FACE('',(#2016),#9233,.F.);
#9420=ADVANCED_FACE('',(#2017),#9234,.F.);
#9421=ADVANCED_FACE('',(#2018),#1732,.T.);
#9422=ADVANCED_FACE('',(#2019),#9235,.F.);
#9423=ADVANCED_FACE('',(#2020),#9236,.F.);
#9424=ADVANCED_FACE('',(#2021),#1733,.T.);
#9425=ADVANCED_FACE('',(#2022),#9237,.F.);
#9426=ADVANCED_FACE('',(#2023),#1734,.T.);
#9427=ADVANCED_FACE('',(#2024),#1735,.T.);
#9428=ADVANCED_FACE('',(#2025),#223,.F.);
#9429=ADVANCED_FACE('',(#2026),#1736,.F.);
#9430=ADVANCED_FACE('',(#2027),#9238,.F.);
#9431=ADVANCED_FACE('',(#2028),#9239,.T.);
#9432=ADVANCED_FACE('',(#2029),#54,.T.);
#9433=ADVANCED_FACE('',(#2030),#1737,.T.);
#9434=ADVANCED_FACE('',(#2031),#9240,.T.);
#9435=ADVANCED_FACE('',(#2032),#1738,.F.);
#9436=ADVANCED_FACE('',(#2033),#1739,.F.);
#9437=ADVANCED_FACE('',(#2034),#9241,.T.);
#9438=ADVANCED_FACE('',(#2035),#9242,.F.);
#9439=ADVANCED_FACE('',(#2036),#55,.T.);
#9440=ADVANCED_FACE('',(#2037),#1740,.T.);
#9441=ADVANCED_FACE('',(#2038),#1741,.T.);
#9442=ADVANCED_FACE('',(#2039),#1742,.T.);
#9443=ADVANCED_FACE('',(#2040),#1743,.T.);
#9444=ADVANCED_FACE('',(#2041),#9243,.F.);
#9445=ADVANCED_FACE('',(#2042),#1744,.T.);
#9446=ADVANCED_FACE('',(#2043),#1745,.T.);
#9447=ADVANCED_FACE('',(#2044),#9244,.T.);
#9448=ADVANCED_FACE('',(#2045),#1746,.F.);
#9449=ADVANCED_FACE('',(#2046),#1747,.T.);
#9450=ADVANCED_FACE('',(#2047),#1748,.T.);
#9451=ADVANCED_FACE('',(#2048),#9245,.F.);
#9452=ADVANCED_FACE('',(#2049),#9246,.F.);
#9453=ADVANCED_FACE('',(#2050),#1749,.T.);
#9454=ADVANCED_FACE('',(#2051),#224,.T.);
#9455=ADVANCED_FACE('',(#2052),#9247,.F.);
#9456=ADVANCED_FACE('',(#2053),#1750,.F.);
#9457=ADVANCED_FACE('',(#2054),#1751,.F.);
#9458=ADVANCED_FACE('',(#2055),#225,.T.);
#9459=ADVANCED_FACE('',(#2056),#1752,.F.);
#9460=ADVANCED_FACE('',(#2057),#1753,.T.);
#9461=ADVANCED_FACE('',(#2058),#226,.T.);
#9462=ADVANCED_FACE('',(#2059),#227,.F.);
#9463=ADVANCED_FACE('',(#2060),#9248,.T.);
#9464=ADVANCED_FACE('',(#2061),#1754,.F.);
#9465=ADVANCED_FACE('',(#2062),#1755,.F.);
#9466=ADVANCED_FACE('',(#2063),#9249,.T.);
#9467=ADVANCED_FACE('',(#2064),#1756,.F.);
#9468=ADVANCED_FACE('',(#2065),#228,.T.);
#9469=ADVANCED_FACE('',(#2066),#9250,.F.);
#9470=ADVANCED_FACE('',(#2067),#9251,.T.);
#9471=ADVANCED_FACE('',(#2068),#9252,.F.);
#9472=ADVANCED_FACE('',(#2069),#9253,.T.);
#9473=ADVANCED_FACE('',(#2070),#1757,.T.);
#9474=ADVANCED_FACE('',(#2071),#1758,.F.);
#9475=ADVANCED_FACE('',(#2072),#1759,.F.);
#9476=ADVANCED_FACE('',(#2073),#1760,.F.);
#9477=ADVANCED_FACE('',(#2074),#1761,.T.);
#9478=ADVANCED_FACE('',(#2075),#1762,.T.);
#9479=ADVANCED_FACE('',(#2076),#1763,.F.);
#9480=ADVANCED_FACE('',(#2077),#229,.F.);
#9481=ADVANCED_FACE('',(#2078),#230,.F.);
#9482=ADVANCED_FACE('',(#2079),#231,.T.);
#9483=ADVANCED_FACE('',(#2080),#232,.F.);
#9484=ADVANCED_FACE('',(#2081),#233,.T.);
#9485=ADVANCED_FACE('',(#2082),#234,.F.);
#9486=ADVANCED_FACE('',(#2083),#235,.T.);
#9487=ADVANCED_FACE('',(#2084),#236,.T.);
#9488=ADVANCED_FACE('',(#2085),#237,.T.);
#9489=ADVANCED_FACE('',(#2086,#45,#46),#238,.T.);
#9490=ADVANCED_FACE('',(#2087),#1764,.T.);
#9491=ADVANCED_FACE('',(#2088),#239,.T.);
#9492=ADVANCED_FACE('',(#2089),#240,.T.);
#9493=ADVANCED_FACE('',(#2090),#241,.T.);
#9494=ADVANCED_FACE('',(#2091),#242,.T.);
#9495=ADVANCED_FACE('',(#2092),#243,.T.);
#9496=ADVANCED_FACE('',(#2093),#244,.T.);
#9497=ADVANCED_FACE('',(#2094),#1765,.T.);
#9498=ADVANCED_FACE('',(#2095),#1766,.T.);
#9499=ADVANCED_FACE('',(#2096),#245,.T.);
#9500=ADVANCED_FACE('',(#2097),#246,.T.);
#9501=ADVANCED_FACE('',(#2098),#247,.T.);
#9502=ADVANCED_FACE('',(#2099),#248,.F.);
#9503=ADVANCED_FACE('',(#2100),#1767,.T.);
#9504=ADVANCED_FACE('',(#2101),#64,.T.);
#9505=ADVANCED_FACE('',(#2102),#1768,.T.);
#9506=ADVANCED_FACE('',(#2103),#9254,.F.);
#9507=ADVANCED_FACE('',(#2104),#1769,.T.);
#9508=ADVANCED_FACE('',(#2105),#9255,.F.);
#9509=ADVANCED_FACE('',(#2106),#1770,.T.);
#9510=ADVANCED_FACE('',(#2107),#249,.F.);
#9511=ADVANCED_FACE('',(#2108),#1771,.F.);
#9512=ADVANCED_FACE('',(#2109),#250,.F.);
#9513=ADVANCED_FACE('',(#2110),#1772,.T.);
#9514=ADVANCED_FACE('',(#2111),#9256,.F.);
#9515=ADVANCED_FACE('',(#2112),#1773,.T.);
#9516=ADVANCED_FACE('',(#2113),#65,.T.);
#9517=ADVANCED_FACE('',(#2114),#1774,.T.);
#9518=ADVANCED_FACE('',(#2115),#9257,.F.);
#9519=ADVANCED_FACE('',(#2116),#1775,.T.);
#9520=ADVANCED_FACE('',(#2117),#251,.F.);
#9521=ADVANCED_FACE('',(#2118),#1776,.F.);
#9522=ADVANCED_FACE('',(#2119),#252,.F.);
#9523=ADVANCED_FACE('',(#2120),#1777,.T.);
#9524=ADVANCED_FACE('',(#2121),#9258,.F.);
#9525=ADVANCED_FACE('',(#2122),#9259,.F.);
#9526=ADVANCED_FACE('',(#2123),#1778,.T.);
#9527=ADVANCED_FACE('',(#2124),#9260,.F.);
#9528=ADVANCED_FACE('',(#2125),#9261,.F.);
#9529=ADVANCED_FACE('',(#2126),#1779,.T.);
#9530=ADVANCED_FACE('',(#2127),#9262,.F.);
#9531=ADVANCED_FACE('',(#2128),#1780,.T.);
#9532=ADVANCED_FACE('',(#2129),#1781,.T.);
#9533=ADVANCED_FACE('',(#2130),#253,.T.);
#9534=ADVANCED_FACE('',(#2131),#254,.F.);
#9535=ADVANCED_FACE('',(#2132),#1782,.F.);
#9536=ADVANCED_FACE('',(#2133),#1783,.T.);
#9537=ADVANCED_FACE('',(#2134),#9263,.F.);
#9538=ADVANCED_FACE('',(#2135),#9264,.F.);
#9539=ADVANCED_FACE('',(#2136),#1784,.T.);
#9540=ADVANCED_FACE('',(#2137),#9265,.F.);
#9541=ADVANCED_FACE('',(#2138),#9266,.F.);
#9542=ADVANCED_FACE('',(#2139),#1785,.T.);
#9543=ADVANCED_FACE('',(#2140),#9267,.F.);
#9544=ADVANCED_FACE('',(#2141),#1786,.T.);
#9545=ADVANCED_FACE('',(#2142),#1787,.T.);
#9546=ADVANCED_FACE('',(#2143),#255,.F.);
#9547=ADVANCED_FACE('',(#2144),#1788,.F.);
#9548=ADVANCED_FACE('',(#2145),#9268,.F.);
#9549=ADVANCED_FACE('',(#2146),#9269,.T.);
#9550=ADVANCED_FACE('',(#2147),#56,.T.);
#9551=ADVANCED_FACE('',(#2148),#1789,.T.);
#9552=ADVANCED_FACE('',(#2149),#9270,.T.);
#9553=ADVANCED_FACE('',(#2150),#1790,.F.);
#9554=ADVANCED_FACE('',(#2151),#1791,.F.);
#9555=ADVANCED_FACE('',(#2152),#9271,.T.);
#9556=ADVANCED_FACE('',(#2153),#9272,.F.);
#9557=ADVANCED_FACE('',(#2154),#57,.T.);
#9558=ADVANCED_FACE('',(#2155),#1792,.T.);
#9559=ADVANCED_FACE('',(#2156),#1793,.T.);
#9560=ADVANCED_FACE('',(#2157),#1794,.T.);
#9561=ADVANCED_FACE('',(#2158),#1795,.T.);
#9562=ADVANCED_FACE('',(#2159),#9273,.F.);
#9563=ADVANCED_FACE('',(#2160),#1796,.T.);
#9564=ADVANCED_FACE('',(#2161),#1797,.T.);
#9565=ADVANCED_FACE('',(#2162),#9274,.T.);
#9566=ADVANCED_FACE('',(#2163),#1798,.F.);
#9567=ADVANCED_FACE('',(#2164),#1799,.T.);
#9568=ADVANCED_FACE('',(#2165),#1800,.T.);
#9569=ADVANCED_FACE('',(#2166),#9275,.F.);
#9570=ADVANCED_FACE('',(#2167),#9276,.F.);
#9571=ADVANCED_FACE('',(#2168),#1801,.T.);
#9572=ADVANCED_FACE('',(#2169),#256,.T.);
#9573=ADVANCED_FACE('',(#2170),#9277,.F.);
#9574=ADVANCED_FACE('',(#2171),#1802,.F.);
#9575=ADVANCED_FACE('',(#2172),#1803,.F.);
#9576=ADVANCED_FACE('',(#2173),#257,.T.);
#9577=ADVANCED_FACE('',(#2174),#1804,.F.);
#9578=ADVANCED_FACE('',(#2175),#1805,.T.);
#9579=ADVANCED_FACE('',(#2176),#258,.T.);
#9580=ADVANCED_FACE('',(#2177),#259,.F.);
#9581=ADVANCED_FACE('',(#2178),#9278,.T.);
#9582=ADVANCED_FACE('',(#2179),#1806,.F.);
#9583=ADVANCED_FACE('',(#2180),#1807,.F.);
#9584=ADVANCED_FACE('',(#2181),#9279,.T.);
#9585=ADVANCED_FACE('',(#2182),#1808,.F.);
#9586=ADVANCED_FACE('',(#2183),#260,.T.);
#9587=ADVANCED_FACE('',(#2184),#9280,.F.);
#9588=ADVANCED_FACE('',(#2185),#9281,.T.);
#9589=ADVANCED_FACE('',(#2186),#9282,.F.);
#9590=ADVANCED_FACE('',(#2187),#9283,.T.);
#9591=ADVANCED_FACE('',(#2188),#1809,.T.);
#9592=ADVANCED_FACE('',(#2189),#1810,.F.);
#9593=ADVANCED_FACE('',(#2190),#1811,.F.);
#9594=ADVANCED_FACE('',(#2191),#1812,.F.);
#9595=ADVANCED_FACE('',(#2192),#1813,.T.);
#9596=ADVANCED_FACE('',(#2193),#1814,.T.);
#9597=ADVANCED_FACE('',(#2194),#1815,.F.);
#9598=ADVANCED_FACE('',(#2195),#261,.F.);
#9599=ADVANCED_FACE('',(#2196),#262,.F.);
#9600=ADVANCED_FACE('',(#2197),#263,.T.);
#9601=ADVANCED_FACE('',(#2198),#264,.F.);
#9602=ADVANCED_FACE('',(#2199),#265,.T.);
#9603=ADVANCED_FACE('',(#2200),#266,.F.);
#9604=ADVANCED_FACE('',(#2201),#267,.T.);
#9605=ADVANCED_FACE('',(#2202),#268,.T.);
#9606=ADVANCED_FACE('',(#2203),#269,.T.);
#9607=ADVANCED_FACE('',(#2204),#270,.T.);
#9608=ADVANCED_FACE('',(#2205),#271,.T.);
#9609=ADVANCED_FACE('',(#2206),#272,.T.);
#9610=ADVANCED_FACE('',(#2207),#1816,.T.);
#9611=ADVANCED_FACE('',(#2208),#1817,.F.);
#9612=ADVANCED_FACE('',(#2209),#273,.T.);
#9613=ADVANCED_FACE('',(#2210),#1818,.T.);
#9614=ADVANCED_FACE('',(#2211),#274,.F.);
#9615=ADVANCED_FACE('',(#2212),#1819,.T.);
#9616=ADVANCED_FACE('',(#2213),#66,.T.);
#9617=ADVANCED_FACE('',(#2214),#1820,.T.);
#9618=ADVANCED_FACE('',(#2215),#9284,.F.);
#9619=ADVANCED_FACE('',(#2216),#1821,.T.);
#9620=ADVANCED_FACE('',(#2217),#9285,.F.);
#9621=ADVANCED_FACE('',(#2218),#1822,.T.);
#9622=ADVANCED_FACE('',(#2219),#275,.F.);
#9623=ADVANCED_FACE('',(#2220),#1823,.F.);
#9624=ADVANCED_FACE('',(#2221),#276,.F.);
#9625=ADVANCED_FACE('',(#2222),#1824,.T.);
#9626=ADVANCED_FACE('',(#2223),#9286,.F.);
#9627=ADVANCED_FACE('',(#2224),#1825,.T.);
#9628=ADVANCED_FACE('',(#2225),#67,.T.);
#9629=ADVANCED_FACE('',(#2226),#1826,.T.);
#9630=ADVANCED_FACE('',(#2227),#9287,.F.);
#9631=ADVANCED_FACE('',(#2228),#1827,.T.);
#9632=ADVANCED_FACE('',(#2229),#277,.F.);
#9633=ADVANCED_FACE('',(#2230),#1828,.F.);
#9634=ADVANCED_FACE('',(#2231),#278,.F.);
#9635=ADVANCED_FACE('',(#2232),#1829,.T.);
#9636=ADVANCED_FACE('',(#2233),#9288,.F.);
#9637=ADVANCED_FACE('',(#2234),#9289,.F.);
#9638=ADVANCED_FACE('',(#2235),#1830,.T.);
#9639=ADVANCED_FACE('',(#2236),#9290,.F.);
#9640=ADVANCED_FACE('',(#2237),#9291,.F.);
#9641=ADVANCED_FACE('',(#2238),#1831,.T.);
#9642=ADVANCED_FACE('',(#2239),#9292,.F.);
#9643=ADVANCED_FACE('',(#2240),#1832,.T.);
#9644=ADVANCED_FACE('',(#2241),#1833,.T.);
#9645=ADVANCED_FACE('',(#2242),#279,.T.);
#9646=ADVANCED_FACE('',(#2243),#280,.F.);
#9647=ADVANCED_FACE('',(#2244),#1834,.F.);
#9648=ADVANCED_FACE('',(#2245),#1835,.T.);
#9649=ADVANCED_FACE('',(#2246),#9293,.F.);
#9650=ADVANCED_FACE('',(#2247),#9294,.F.);
#9651=ADVANCED_FACE('',(#2248),#1836,.T.);
#9652=ADVANCED_FACE('',(#2249),#9295,.F.);
#9653=ADVANCED_FACE('',(#2250),#9296,.F.);
#9654=ADVANCED_FACE('',(#2251),#1837,.T.);
#9655=ADVANCED_FACE('',(#2252),#9297,.F.);
#9656=ADVANCED_FACE('',(#2253),#1838,.T.);
#9657=ADVANCED_FACE('',(#2254),#1839,.T.);
#9658=ADVANCED_FACE('',(#2255),#281,.F.);
#9659=ADVANCED_FACE('',(#2256),#1840,.F.);
#9660=ADVANCED_FACE('',(#2257),#9298,.F.);
#9661=ADVANCED_FACE('',(#2258),#9299,.T.);
#9662=ADVANCED_FACE('',(#2259),#58,.T.);
#9663=ADVANCED_FACE('',(#2260),#1841,.T.);
#9664=ADVANCED_FACE('',(#2261),#9300,.T.);
#9665=ADVANCED_FACE('',(#2262),#1842,.F.);
#9666=ADVANCED_FACE('',(#2263),#1843,.F.);
#9667=ADVANCED_FACE('',(#2264),#9301,.T.);
#9668=ADVANCED_FACE('',(#2265),#9302,.F.);
#9669=ADVANCED_FACE('',(#2266),#59,.T.);
#9670=ADVANCED_FACE('',(#2267),#1844,.T.);
#9671=ADVANCED_FACE('',(#2268),#1845,.T.);
#9672=ADVANCED_FACE('',(#2269),#1846,.T.);
#9673=ADVANCED_FACE('',(#2270),#1847,.T.);
#9674=ADVANCED_FACE('',(#2271),#9303,.F.);
#9675=ADVANCED_FACE('',(#2272),#1848,.T.);
#9676=ADVANCED_FACE('',(#2273),#1849,.T.);
#9677=ADVANCED_FACE('',(#2274),#9304,.T.);
#9678=ADVANCED_FACE('',(#2275),#1850,.F.);
#9679=ADVANCED_FACE('',(#2276),#1851,.T.);
#9680=ADVANCED_FACE('',(#2277),#1852,.T.);
#9681=ADVANCED_FACE('',(#2278),#9305,.F.);
#9682=ADVANCED_FACE('',(#2279),#9306,.F.);
#9683=ADVANCED_FACE('',(#2280),#1853,.T.);
#9684=ADVANCED_FACE('',(#2281),#282,.T.);
#9685=ADVANCED_FACE('',(#2282),#9307,.F.);
#9686=ADVANCED_FACE('',(#2283),#1854,.F.);
#9687=ADVANCED_FACE('',(#2284),#1855,.F.);
#9688=ADVANCED_FACE('',(#2285),#283,.T.);
#9689=ADVANCED_FACE('',(#2286),#1856,.F.);
#9690=ADVANCED_FACE('',(#2287),#1857,.T.);
#9691=ADVANCED_FACE('',(#2288),#284,.T.);
#9692=ADVANCED_FACE('',(#2289),#285,.F.);
#9693=ADVANCED_FACE('',(#2290),#9308,.T.);
#9694=ADVANCED_FACE('',(#2291),#1858,.F.);
#9695=ADVANCED_FACE('',(#2292),#1859,.F.);
#9696=ADVANCED_FACE('',(#2293),#9309,.T.);
#9697=ADVANCED_FACE('',(#2294),#1860,.F.);
#9698=ADVANCED_FACE('',(#2295),#286,.T.);
#9699=ADVANCED_FACE('',(#2296),#9310,.F.);
#9700=ADVANCED_FACE('',(#2297),#9311,.T.);
#9701=ADVANCED_FACE('',(#2298),#9312,.F.);
#9702=ADVANCED_FACE('',(#2299),#9313,.T.);
#9703=ADVANCED_FACE('',(#2300),#1861,.T.);
#9704=ADVANCED_FACE('',(#2301),#1862,.F.);
#9705=ADVANCED_FACE('',(#2302),#1863,.F.);
#9706=ADVANCED_FACE('',(#2303),#1864,.F.);
#9707=ADVANCED_FACE('',(#2304),#1865,.T.);
#9708=ADVANCED_FACE('',(#2305),#1866,.T.);
#9709=ADVANCED_FACE('',(#2306),#1867,.F.);
#9710=ADVANCED_FACE('',(#2307),#287,.F.);
#9711=ADVANCED_FACE('',(#2308),#288,.F.);
#9712=ADVANCED_FACE('',(#2309),#289,.T.);
#9713=ADVANCED_FACE('',(#2310),#290,.F.);
#9714=ADVANCED_FACE('',(#2311),#291,.T.);
#9715=ADVANCED_FACE('',(#2312),#292,.F.);
#9716=ADVANCED_FACE('',(#2313),#293,.T.);
#9717=ADVANCED_FACE('',(#2314),#294,.T.);
#9718=ADVANCED_FACE('',(#2315),#295,.T.);
#9719=ADVANCED_FACE('',(#2316),#1868,.T.);
#9720=ADVANCED_FACE('',(#2317),#296,.T.);
#9721=ADVANCED_FACE('',(#2318),#297,.T.);
#9722=ADVANCED_FACE('',(#2319),#298,.T.);
#9723=ADVANCED_FACE('',(#2320),#299,.T.);
#9724=ADVANCED_FACE('',(#2321),#300,.T.);
#9725=ADVANCED_FACE('',(#2322),#1869,.T.);
#9726=ADVANCED_FACE('',(#2323),#1870,.T.);
#9727=ADVANCED_FACE('',(#2324),#301,.T.);
#9728=ADVANCED_FACE('',(#2325),#302,.T.);
#9729=ADVANCED_FACE('',(#2326),#303,.T.);
#9730=ADVANCED_FACE('',(#2327),#304,.F.);
#9731=ADVANCED_FACE('',(#2328),#1871,.T.);
#9732=ADVANCED_FACE('',(#2329),#68,.T.);
#9733=ADVANCED_FACE('',(#2330),#1872,.T.);
#9734=ADVANCED_FACE('',(#2331),#9314,.F.);
#9735=ADVANCED_FACE('',(#2332),#1873,.T.);
#9736=ADVANCED_FACE('',(#2333),#9315,.F.);
#9737=ADVANCED_FACE('',(#2334),#1874,.T.);
#9738=ADVANCED_FACE('',(#2335),#305,.F.);
#9739=ADVANCED_FACE('',(#2336),#1875,.F.);
#9740=ADVANCED_FACE('',(#2337),#306,.F.);
#9741=ADVANCED_FACE('',(#2338),#1876,.T.);
#9742=ADVANCED_FACE('',(#2339),#9316,.F.);
#9743=ADVANCED_FACE('',(#2340),#1877,.T.);
#9744=ADVANCED_FACE('',(#2341),#69,.T.);
#9745=ADVANCED_FACE('',(#2342),#1878,.T.);
#9746=ADVANCED_FACE('',(#2343),#9317,.F.);
#9747=ADVANCED_FACE('',(#2344),#1879,.T.);
#9748=ADVANCED_FACE('',(#2345),#307,.F.);
#9749=ADVANCED_FACE('',(#2346),#1880,.F.);
#9750=ADVANCED_FACE('',(#2347),#308,.F.);
#9751=ADVANCED_FACE('',(#2348),#1881,.T.);
#9752=ADVANCED_FACE('',(#2349),#9318,.F.);
#9753=ADVANCED_FACE('',(#2350),#9319,.F.);
#9754=ADVANCED_FACE('',(#2351),#1882,.T.);
#9755=ADVANCED_FACE('',(#2352),#9320,.F.);
#9756=ADVANCED_FACE('',(#2353),#9321,.F.);
#9757=ADVANCED_FACE('',(#2354),#1883,.T.);
#9758=ADVANCED_FACE('',(#2355),#9322,.F.);
#9759=ADVANCED_FACE('',(#2356),#1884,.T.);
#9760=ADVANCED_FACE('',(#2357),#1885,.T.);
#9761=ADVANCED_FACE('',(#2358),#309,.T.);
#9762=ADVANCED_FACE('',(#2359),#310,.F.);
#9763=ADVANCED_FACE('',(#2360),#1886,.F.);
#9764=ADVANCED_FACE('',(#2361),#1887,.T.);
#9765=ADVANCED_FACE('',(#2362),#9323,.F.);
#9766=ADVANCED_FACE('',(#2363),#9324,.F.);
#9767=ADVANCED_FACE('',(#2364),#1888,.T.);
#9768=ADVANCED_FACE('',(#2365),#9325,.F.);
#9769=ADVANCED_FACE('',(#2366),#9326,.F.);
#9770=ADVANCED_FACE('',(#2367),#1889,.T.);
#9771=ADVANCED_FACE('',(#2368),#9327,.F.);
#9772=ADVANCED_FACE('',(#2369),#1890,.T.);
#9773=ADVANCED_FACE('',(#2370),#1891,.T.);
#9774=ADVANCED_FACE('',(#2371),#311,.F.);
#9775=ADVANCED_FACE('',(#2372),#1892,.F.);
#9776=ADVANCED_FACE('',(#2373),#9328,.F.);
#9777=ADVANCED_FACE('',(#2374),#9329,.T.);
#9778=ADVANCED_FACE('',(#2375),#60,.T.);
#9779=ADVANCED_FACE('',(#2376),#1893,.T.);
#9780=ADVANCED_FACE('',(#2377),#9330,.T.);
#9781=ADVANCED_FACE('',(#2378),#1894,.F.);
#9782=ADVANCED_FACE('',(#2379),#1895,.F.);
#9783=ADVANCED_FACE('',(#2380),#9331,.T.);
#9784=ADVANCED_FACE('',(#2381),#9332,.F.);
#9785=ADVANCED_FACE('',(#2382),#61,.T.);
#9786=ADVANCED_FACE('',(#2383),#1896,.T.);
#9787=ADVANCED_FACE('',(#2384),#1897,.T.);
#9788=ADVANCED_FACE('',(#2385),#1898,.T.);
#9789=ADVANCED_FACE('',(#2386),#1899,.T.);
#9790=ADVANCED_FACE('',(#2387),#9333,.F.);
#9791=ADVANCED_FACE('',(#2388),#1900,.T.);
#9792=ADVANCED_FACE('',(#2389),#1901,.T.);
#9793=ADVANCED_FACE('',(#2390),#9334,.T.);
#9794=ADVANCED_FACE('',(#2391),#1902,.F.);
#9795=ADVANCED_FACE('',(#2392),#1903,.T.);
#9796=ADVANCED_FACE('',(#2393),#1904,.T.);
#9797=ADVANCED_FACE('',(#2394),#9335,.F.);
#9798=ADVANCED_FACE('',(#2395),#9336,.F.);
#9799=ADVANCED_FACE('',(#2396),#1905,.T.);
#9800=ADVANCED_FACE('',(#2397),#312,.T.);
#9801=ADVANCED_FACE('',(#2398),#9337,.F.);
#9802=ADVANCED_FACE('',(#2399),#1906,.F.);
#9803=ADVANCED_FACE('',(#2400),#1907,.F.);
#9804=ADVANCED_FACE('',(#2401),#313,.T.);
#9805=ADVANCED_FACE('',(#2402),#1908,.F.);
#9806=ADVANCED_FACE('',(#2403),#1909,.T.);
#9807=ADVANCED_FACE('',(#2404),#314,.T.);
#9808=ADVANCED_FACE('',(#2405),#315,.F.);
#9809=ADVANCED_FACE('',(#2406),#9338,.T.);
#9810=ADVANCED_FACE('',(#2407),#1910,.F.);
#9811=ADVANCED_FACE('',(#2408),#1911,.F.);
#9812=ADVANCED_FACE('',(#2409),#9339,.T.);
#9813=ADVANCED_FACE('',(#2410),#1912,.F.);
#9814=ADVANCED_FACE('',(#2411),#316,.T.);
#9815=ADVANCED_FACE('',(#2412),#9340,.F.);
#9816=ADVANCED_FACE('',(#2413),#9341,.T.);
#9817=ADVANCED_FACE('',(#2414),#9342,.F.);
#9818=ADVANCED_FACE('',(#2415),#9343,.T.);
#9819=ADVANCED_FACE('',(#2416),#1913,.T.);
#9820=ADVANCED_FACE('',(#2417),#1914,.F.);
#9821=ADVANCED_FACE('',(#2418),#1915,.F.);
#9822=ADVANCED_FACE('',(#2419),#1916,.F.);
#9823=ADVANCED_FACE('',(#2420),#1917,.T.);
#9824=ADVANCED_FACE('',(#2421),#1918,.T.);
#9825=ADVANCED_FACE('',(#2422),#1919,.F.);
#9826=ADVANCED_FACE('',(#2423),#317,.F.);
#9827=ADVANCED_FACE('',(#2424),#318,.F.);
#9828=ADVANCED_FACE('',(#2425),#319,.T.);
#9829=ADVANCED_FACE('',(#2426),#320,.F.);
#9830=ADVANCED_FACE('',(#2427),#321,.T.);
#9831=ADVANCED_FACE('',(#2428),#322,.F.);
#9832=ADVANCED_FACE('',(#2429),#323,.T.);
#9833=ADVANCED_FACE('',(#2430),#324,.T.);
#9834=ADVANCED_FACE('',(#2431),#325,.T.);
#9835=ADVANCED_FACE('',(#2432),#326,.T.);
#9836=ADVANCED_FACE('',(#2433),#327,.T.);
#9837=ADVANCED_FACE('',(#2434),#1920,.T.);
#9838=ADVANCED_FACE('',(#2435),#1921,.F.);
#9839=ADVANCED_FACE('',(#2436),#328,.T.);
#9840=ADVANCED_FACE('',(#2437),#1922,.T.);
#9841=ADVANCED_FACE('',(#2438),#1923,.T.);
#9842=ADVANCED_FACE('',(#2439),#9344,.F.);
#9843=ADVANCED_FACE('',(#2440),#9345,.T.);
#9844=ADVANCED_FACE('',(#2441),#9346,.F.);
#9845=ADVANCED_FACE('',(#2442),#1924,.F.);
#9846=ADVANCED_FACE('',(#2443),#31,.T.);
#9847=ADVANCED_FACE('',(#2444),#329,.F.);
#9848=ADVANCED_FACE('',(#2445),#32,.F.);
#9849=ADVANCED_FACE('',(#2446),#9347,.T.);
#9850=ADVANCED_FACE('',(#2447),#70,.T.);
#9851=ADVANCED_FACE('',(#2448),#1925,.T.);
#9852=ADVANCED_FACE('',(#2449),#71,.F.);
#9853=ADVANCED_FACE('',(#2450),#330,.T.);
#9854=ADVANCED_FACE('',(#2451),#33,.T.);
#9855=ADVANCED_FACE('',(#2452),#331,.F.);
#9856=ADVANCED_FACE('',(#2453),#9348,.F.);
#9857=ADVANCED_FACE('',(#2454),#1926,.T.);
#9858=ADVANCED_FACE('',(#2455),#72,.F.);
#9859=ADVANCED_FACE('',(#2456,#47,#48),#332,.F.);
#9860=ADVANCED_FACE('',(#2457),#73,.F.);
#9861=ADVANCED_FACE('',(#2458),#34,.T.);
#9862=ADVANCED_FACE('',(#2459),#333,.T.);
#9863=ADVANCED_FACE('',(#2460),#74,.T.);
#9864=ADVANCED_FACE('',(#2461),#35,.F.);
#9865=ADVANCED_FACE('',(#2462),#334,.T.);
#9866=ADVANCED_FACE('',(#2463),#36,.F.);
#9867=ADVANCED_FACE('',(#2464),#335,.F.);
#9868=ADVANCED_FACE('',(#2465),#23,.F.);
#9869=ADVANCED_FACE('',(#2466),#1927,.T.);
#9870=ADVANCED_FACE('',(#2467,#49),#336,.T.);
#9871=ADVANCED_FACE('',(#2468),#9349,.T.);
#9872=ADVANCED_FACE('',(#2469),#75,.T.);
#9873=ADVANCED_FACE('',(#2470,#50),#337,.T.);
#9874=ADVANCED_FACE('',(#2471),#37,.F.);
#9875=ADVANCED_FACE('',(#2472,#51),#338,.F.);
#9876=ADVANCED_FACE('',(#2473),#9350,.T.);
#9877=ADVANCED_FACE('',(#2474),#339,.T.);
#9878=ADVANCED_FACE('',(#2475),#340,.T.);
#9879=ADVANCED_FACE('',(#2476),#1928,.F.);
#9880=ADVANCED_FACE('',(#2477),#341,.T.);
#9881=ADVANCED_FACE('',(#2478),#1929,.T.);
#9882=ADVANCED_FACE('',(#2479),#342,.T.);
#9883=ADVANCED_FACE('',(#2480),#343,.T.);
#9884=ADVANCED_FACE('',(#2481),#38,.T.);
#9885=ADVANCED_FACE('',(#2482),#1930,.F.);
#9886=ADVANCED_FACE('',(#2483),#344,.T.);
#9887=ADVANCED_FACE('',(#2484),#1931,.T.);
#9888=ADVANCED_FACE('',(#2485),#345,.T.);
#9889=ADVANCED_FACE('',(#2486),#1932,.F.);
#9890=ADVANCED_FACE('',(#2487),#346,.T.);
#9891=ADVANCED_FACE('',(#2488),#347,.T.);
#9892=ADVANCED_FACE('',(#2489),#9351,.T.);
#9893=ADVANCED_FACE('',(#2490,#52),#348,.F.);
#9894=ADVANCED_FACE('',(#2491),#39,.F.);
#9895=ADVANCED_FACE('',(#2492,#53),#349,.T.);
#9896=ADVANCED_FACE('',(#2493),#76,.T.);
#9897=ADVANCED_FACE('',(#2494),#40,.T.);
#9898=ADVANCED_FACE('',(#2495),#77,.T.);
#9899=ADVANCED_FACE('',(#2496),#350,.T.);
#9900=ADVANCED_FACE('',(#2497),#78,.F.);
#9901=ADVANCED_FACE('',(#2498),#1933,.F.);
#9902=ADVANCED_FACE('',(#2499),#79,.T.);
#9903=ADVANCED_FACE('',(#2500),#80,.T.);
#9904=ADVANCED_FACE('',(#2501),#1934,.T.);
#9905=ADVANCED_FACE('',(#2502),#81,.F.);
#9906=ADVANCED_FACE('',(#2503),#351,.T.);
#9907=ADVANCED_FACE('',(#2504),#352,.T.);
#9908=ADVANCED_FACE('',(#2505),#1935,.T.);
#9909=ADVANCED_FACE('',(#2506),#353,.T.);
#9910=ADVANCED_FACE('',(#2507),#1936,.F.);
#9911=ADVANCED_FACE('',(#2508),#354,.T.);
#9912=ADVANCED_FACE('',(#2509),#1937,.T.);
#9913=ADVANCED_FACE('',(#2510),#1938,.T.);
#9914=ADVANCED_FACE('',(#2511),#355,.T.);
#9915=ADVANCED_FACE('',(#2512),#1939,.F.);
#9916=ADVANCED_FACE('',(#2513),#356,.T.);
#9917=ADVANCED_FACE('',(#2514),#357,.T.);
#9918=ADVANCED_FACE('',(#2515),#41,.T.);
#9919=ADVANCED_FACE('',(#2516),#82,.T.);
#9920=ADVANCED_FACE('',(#2517),#358,.T.);
#9921=ADVANCED_FACE('',(#2518),#83,.F.);
#9922=ADVANCED_FACE('',(#2519),#1940,.F.);
#9923=ADVANCED_FACE('',(#2520),#84,.T.);
#9924=ADVANCED_FACE('',(#2521),#85,.T.);
#9925=ADVANCED_FACE('',(#2522),#1941,.T.);
#9926=ADVANCED_FACE('',(#2523),#86,.F.);
#9927=ADVANCED_FACE('',(#2524),#359,.T.);
#9928=ADVANCED_FACE('',(#2525),#42,.T.);
#9929=ADVANCED_FACE('',(#2526),#360,.T.);
#9930=ADVANCED_FACE('',(#2527),#87,.F.);
#9931=ADVANCED_FACE('',(#2528),#1942,.F.);
#9932=ADVANCED_FACE('',(#2529),#88,.T.);
#9933=ADVANCED_FACE('',(#2530),#89,.T.);
#9934=ADVANCED_FACE('',(#2531),#1943,.T.);
#9935=ADVANCED_FACE('',(#2532),#90,.F.);
#9936=ADVANCED_FACE('',(#2533),#361,.T.);
#9937=ADVANCED_FACE('',(#2534),#362,.T.);
#9938=ADVANCED_FACE('',(#2535),#1944,.T.);
#9939=ADVANCED_FACE('',(#2536),#363,.T.);
#9940=ADVANCED_FACE('',(#2537),#364,.T.);
#9941=ADVANCED_FACE('',(#2538),#1945,.F.);
#9942=ADVANCED_FACE('',(#2539),#365,.T.);
#9943=ADVANCED_FACE('',(#2540),#1946,.T.);
#9944=ADVANCED_FACE('',(#2541),#1947,.T.);
#9945=ADVANCED_FACE('',(#2542),#366,.T.);
#9946=ADVANCED_FACE('',(#2543),#1948,.F.);
#9947=ADVANCED_FACE('',(#2544),#367,.T.);
#9948=ADVANCED_FACE('',(#2545),#368,.T.);
#9949=ADVANCED_FACE('',(#2546),#91,.T.);
#9950=ADVANCED_FACE('',(#2547),#369,.T.);
#9951=ADVANCED_FACE('',(#2548),#92,.F.);
#9952=ADVANCED_FACE('',(#2549),#1949,.F.);
#9953=ADVANCED_FACE('',(#2550),#93,.T.);
#9954=ADVANCED_FACE('',(#2551),#43,.F.);
#9955=ADVANCED_FACE('',(#2552),#9352,.F.);
#9956=ADVANCED_FACE('',(#2553),#9353,.F.);
#9957=ADVANCED_FACE('',(#2554),#9354,.F.);
#9958=ADVANCED_FACE('',(#2555),#9355,.T.);
#9959=ADVANCED_FACE('',(#2556),#24,.F.);
#9960=ADVANCED_FACE('',(#2557),#370,.F.);
#9961=ADVANCED_FACE('',(#2558),#44,.T.);
#9962=ADVANCED_FACE('',(#2559),#25,.F.);
#9963=ADVANCED_FACE('',(#2560),#26,.F.);
#9964=ADVANCED_FACE('',(#2561),#1950,.T.);
#9965=ADVANCED_FACE('',(#2562),#27,.T.);
#9966=ADVANCED_FACE('',(#2563),#1951,.F.);
#9967=ADVANCED_FACE('',(#2564),#28,.T.);
#9968=ADVANCED_FACE('',(#2565),#29,.T.);
#9969=ADVANCED_FACE('',(#2566),#1952,.F.);
#9970=ADVANCED_FACE('',(#2567),#30,.T.);
#9971=CLOSED_SHELL('',(#9356,#9357,#9358,#9359,#9360,#9361,#9362,#9363,
#9364,#9365,#9366,#9367,#9368,#9369,#9370,#9371,#9372,#9373,#9374,#9375,
#9376,#9377,#9378,#9379,#9380,#9381,#9382,#9383,#9384,#9385,#9386,#9387,
#9388,#9389,#9390,#9391,#9392,#9393,#9394,#9395,#9396,#9397,#9398,#9399,
#9400,#9401,#9402,#9403,#9404,#9405,#9406,#9407,#9408,#9409,#9410,#9411,
#9412,#9413,#9414,#9415,#9416,#9417,#9418,#9419,#9420,#9421,#9422,#9423,
#9424,#9425,#9426,#9427,#9428,#9429,#9430,#9431,#9432,#9433,#9434,#9435,
#9436,#9437,#9438,#9439,#9440,#9441,#9442,#9443,#9444,#9445,#9446,#9447,
#9448,#9449,#9450,#9451,#9452,#9453,#9454,#9455,#9456,#9457,#9458,#9459,
#9460,#9461,#9462,#9463,#9464,#9465,#9466,#9467,#9468,#9469,#9470,#9471,
#9472,#9473,#9474,#9475,#9476,#9477,#9478,#9479,#9480,#9481,#9482,#9483,
#9484,#9485,#9486,#9487,#9488,#9489,#9490,#9491,#9492,#9493,#9494,#9495,
#9496,#9497,#9498,#9499,#9500,#9501,#9502,#9503,#9504,#9505,#9506,#9507,
#9508,#9509,#9510,#9511,#9512,#9513,#9514,#9515,#9516,#9517,#9518,#9519,
#9520,#9521,#9522,#9523,#9524,#9525,#9526,#9527,#9528,#9529,#9530,#9531,
#9532,#9533,#9534,#9535,#9536,#9537,#9538,#9539,#9540,#9541,#9542,#9543,
#9544,#9545,#9546,#9547,#9548,#9549,#9550,#9551,#9552,#9553,#9554,#9555,
#9556,#9557,#9558,#9559,#9560,#9561,#9562,#9563,#9564,#9565,#9566,#9567,
#9568,#9569,#9570,#9571,#9572,#9573,#9574,#9575,#9576,#9577,#9578,#9579,
#9580,#9581,#9582,#9583,#9584,#9585,#9586,#9587,#9588,#9589,#9590,#9591,
#9592,#9593,#9594,#9595,#9596,#9597,#9598,#9599,#9600,#9601,#9602,#9603,
#9604,#9605,#9606,#9607,#9608,#9609,#9610,#9611,#9612,#9613,#9614,#9615,
#9616,#9617,#9618,#9619,#9620,#9621,#9622,#9623,#9624,#9625,#9626,#9627,
#9628,#9629,#9630,#9631,#9632,#9633,#9634,#9635,#9636,#9637,#9638,#9639,
#9640,#9641,#9642,#9643,#9644,#9645,#9646,#9647,#9648,#9649,#9650,#9651,
#9652,#9653,#9654,#9655,#9656,#9657,#9658,#9659,#9660,#9661,#9662,#9663,
#9664,#9665,#9666,#9667,#9668,#9669,#9670,#9671,#9672,#9673,#9674,#9675,
#9676,#9677,#9678,#9679,#9680,#9681,#9682,#9683,#9684,#9685,#9686,#9687,
#9688,#9689,#9690,#9691,#9692,#9693,#9694,#9695,#9696,#9697,#9698,#9699,
#9700,#9701,#9702,#9703,#9704,#9705,#9706,#9707,#9708,#9709,#9710,#9711,
#9712,#9713,#9714,#9715,#9716,#9717,#9718,#9719,#9720,#9721,#9722,#9723,
#9724,#9725,#9726,#9727,#9728,#9729,#9730,#9731,#9732,#9733,#9734,#9735,
#9736,#9737,#9738,#9739,#9740,#9741,#9742,#9743,#9744,#9745,#9746,#9747,
#9748,#9749,#9750,#9751,#9752,#9753,#9754,#9755,#9756,#9757,#9758,#9759,
#9760,#9761,#9762,#9763,#9764,#9765,#9766,#9767,#9768,#9769,#9770,#9771,
#9772,#9773,#9774,#9775,#9776,#9777,#9778,#9779,#9780,#9781,#9782,#9783,
#9784,#9785,#9786,#9787,#9788,#9789,#9790,#9791,#9792,#9793,#9794,#9795,
#9796,#9797,#9798,#9799,#9800,#9801,#9802,#9803,#9804,#9805,#9806,#9807,
#9808,#9809,#9810,#9811,#9812,#9813,#9814,#9815,#9816,#9817,#9818,#9819,
#9820,#9821,#9822,#9823,#9824,#9825,#9826,#9827,#9828,#9829,#9830,#9831,
#9832,#9833,#9834,#9835,#9836,#9837,#9838,#9839,#9840,#9841,#9842,#9843,
#9844,#9845,#9846,#9847,#9848,#9849,#9850,#9851,#9852,#9853,#9854,#9855,
#9856,#9857,#9858,#9859,#9860,#9861,#9862,#9863,#9864,#9865,#9866,#9867,
#9868,#9869,#9870,#9871,#9872,#9873,#9874,#9875,#9876,#9877,#9878,#9879,
#9880,#9881,#9882,#9883,#9884,#9885,#9886,#9887,#9888,#9889,#9890,#9891,
#9892,#9893,#9894,#9895,#9896,#9897,#9898,#9899,#9900,#9901,#9902,#9903,
#9904,#9905,#9906,#9907,#9908,#9909,#9910,#9911,#9912,#9913,#9914,#9915,
#9916,#9917,#9918,#9919,#9920,#9921,#9922,#9923,#9924,#9925,#9926,#9927,
#9928,#9929,#9930,#9931,#9932,#9933,#9934,#9935,#9936,#9937,#9938,#9939,
#9940,#9941,#9942,#9943,#9944,#9945,#9946,#9947,#9948,#9949,#9950,#9951,
#9952,#9953,#9954,#9955,#9956,#9957,#9958,#9959,#9960,#9961,#9962,#9963,
#9964,#9965,#9966,#9967,#9968,#9969,#9970));
#9972=DERIVED_UNIT_ELEMENT(#9974,1.);
#9973=DERIVED_UNIT_ELEMENT(#24953,3.);
#9974=(
MASS_UNIT()
NAMED_UNIT(*)
SI_UNIT(.KILO.,.GRAM.)
);
#9975=DERIVED_UNIT((#9972,#9973));
#9976=MEASURE_REPRESENTATION_ITEM('density measure',
POSITIVE_RATIO_MEASURE(7850.),#9975);
#9977=PROPERTY_DEFINITION_REPRESENTATION(#9982,#9979);
#9978=PROPERTY_DEFINITION_REPRESENTATION(#9983,#9980);
#9979=REPRESENTATION('material name',(#9981),#24950);
#9980=REPRESENTATION('density',(#9976),#24950);
#9981=DESCRIPTIVE_REPRESENTATION_ITEM('Steel','Steel');
#9982=PROPERTY_DEFINITION('material property','material name',#24970);
#9983=PROPERTY_DEFINITION('material property','density of part',#24970);
#9984=AXIS2_PLACEMENT_3D('placement',#14176,#11160,#11161);
#9985=AXIS2_PLACEMENT_3D('placement',#14177,#11162,#11163);
#9986=AXIS2_PLACEMENT_3D('placement',#14178,#11164,#11165);
#9987=AXIS2_PLACEMENT_3D('',#14206,#11166,#11167);
#9988=AXIS2_PLACEMENT_3D('',#14208,#11168,#11169);
#9989=AXIS2_PLACEMENT_3D('',#14210,#11170,#11171);
#9990=AXIS2_PLACEMENT_3D('',#14211,#11172,#11173);
#9991=AXIS2_PLACEMENT_3D('',#14212,#11174,#11175);
#9992=AXIS2_PLACEMENT_3D('',#14215,#11176,#11177);
#9993=AXIS2_PLACEMENT_3D('',#14245,#11180,#11181);
#9994=AXIS2_PLACEMENT_3D('',#14246,#11182,#11183);
#9995=AXIS2_PLACEMENT_3D('',#14247,#11184,#11185);
#9996=AXIS2_PLACEMENT_3D('',#14248,#11186,#11187);
#9997=AXIS2_PLACEMENT_3D('',#14252,#11189,#11190);
#9998=AXIS2_PLACEMENT_3D('',#14254,#11192,#11193);
#9999=AXIS2_PLACEMENT_3D('',#14258,#11195,#11196);
#10000=AXIS2_PLACEMENT_3D('',#14260,#11198,#11199);
#10001=AXIS2_PLACEMENT_3D('',#14264,#11202,#11203);
#10002=AXIS2_PLACEMENT_3D('',#14267,#11205,#11206);
#10003=AXIS2_PLACEMENT_3D('',#14295,#11207,#11208);
#10004=AXIS2_PLACEMENT_3D('',#14297,#11209,#11210);
#10005=AXIS2_PLACEMENT_3D('',#14299,#11211,#11212);
#10006=AXIS2_PLACEMENT_3D('',#14300,#11213,#11214);
#10007=AXIS2_PLACEMENT_3D('',#14301,#11215,#11216);
#10008=AXIS2_PLACEMENT_3D('',#14304,#11217,#11218);
#10009=AXIS2_PLACEMENT_3D('',#14334,#11221,#11222);
#10010=AXIS2_PLACEMENT_3D('',#14335,#11223,#11224);
#10011=AXIS2_PLACEMENT_3D('',#14336,#11225,#11226);
#10012=AXIS2_PLACEMENT_3D('',#14337,#11227,#11228);
#10013=AXIS2_PLACEMENT_3D('',#14341,#11230,#11231);
#10014=AXIS2_PLACEMENT_3D('',#14343,#11233,#11234);
#10015=AXIS2_PLACEMENT_3D('',#14347,#11236,#11237);
#10016=AXIS2_PLACEMENT_3D('',#14349,#11239,#11240);
#10017=AXIS2_PLACEMENT_3D('',#14353,#11243,#11244);
#10018=AXIS2_PLACEMENT_3D('',#14356,#11246,#11247);
#10019=AXIS2_PLACEMENT_3D('',#14384,#11248,#11249);
#10020=AXIS2_PLACEMENT_3D('',#14386,#11250,#11251);
#10021=AXIS2_PLACEMENT_3D('',#14388,#11252,#11253);
#10022=AXIS2_PLACEMENT_3D('',#14389,#11254,#11255);
#10023=AXIS2_PLACEMENT_3D('',#14390,#11256,#11257);
#10024=AXIS2_PLACEMENT_3D('',#14393,#11258,#11259);
#10025=AXIS2_PLACEMENT_3D('',#14423,#11262,#11263);
#10026=AXIS2_PLACEMENT_3D('',#14424,#11264,#11265);
#10027=AXIS2_PLACEMENT_3D('',#14425,#11266,#11267);
#10028=AXIS2_PLACEMENT_3D('',#14426,#11268,#11269);
#10029=AXIS2_PLACEMENT_3D('',#14430,#11271,#11272);
#10030=AXIS2_PLACEMENT_3D('',#14432,#11274,#11275);
#10031=AXIS2_PLACEMENT_3D('',#14436,#11277,#11278);
#10032=AXIS2_PLACEMENT_3D('',#14438,#11280,#11281);
#10033=AXIS2_PLACEMENT_3D('',#14442,#11284,#11285);
#10034=AXIS2_PLACEMENT_3D('',#14445,#11287,#11288);
#10035=AXIS2_PLACEMENT_3D('',#14473,#11289,#11290);
#10036=AXIS2_PLACEMENT_3D('',#14475,#11291,#11292);
#10037=AXIS2_PLACEMENT_3D('',#14477,#11293,#11294);
#10038=AXIS2_PLACEMENT_3D('',#14478,#11295,#11296);
#10039=AXIS2_PLACEMENT_3D('',#14479,#11297,#11298);
#10040=AXIS2_PLACEMENT_3D('',#14482,#11299,#11300);
#10041=AXIS2_PLACEMENT_3D('',#14512,#11303,#11304);
#10042=AXIS2_PLACEMENT_3D('',#14513,#11305,#11306);
#10043=AXIS2_PLACEMENT_3D('',#14514,#11307,#11308);
#10044=AXIS2_PLACEMENT_3D('',#14515,#11309,#11310);
#10045=AXIS2_PLACEMENT_3D('',#14519,#11312,#11313);
#10046=AXIS2_PLACEMENT_3D('',#14521,#11315,#11316);
#10047=AXIS2_PLACEMENT_3D('',#14525,#11318,#11319);
#10048=AXIS2_PLACEMENT_3D('',#14527,#11321,#11322);
#10049=AXIS2_PLACEMENT_3D('',#14531,#11325,#11326);
#10050=AXIS2_PLACEMENT_3D('',#14534,#11328,#11329);
#10051=AXIS2_PLACEMENT_3D('',#14535,#11330,#11331);
#10052=AXIS2_PLACEMENT_3D('',#14539,#11334,#11335);
#10053=AXIS2_PLACEMENT_3D('',#14544,#11337,#11338);
#10054=AXIS2_PLACEMENT_3D('',#14563,#11340,#11341);
#10055=AXIS2_PLACEMENT_3D('',#14565,#11342,#11343);
#10056=AXIS2_PLACEMENT_3D('',#14583,#11344,#11345);
#10057=AXIS2_PLACEMENT_3D('',#14584,#11346,#11347);
#10058=AXIS2_PLACEMENT_3D('',#14587,#11348,#11349);
#10059=AXIS2_PLACEMENT_3D('',#14591,#11351,#11352);
#10060=AXIS2_PLACEMENT_3D('',#14620,#11354,#11355);
#10061=AXIS2_PLACEMENT_3D('',#14621,#11356,#11357);
#10062=AXIS2_PLACEMENT_3D('',#14622,#11358,#11359);
#10063=AXIS2_PLACEMENT_3D('',#14623,#11360,#11361);
#10064=AXIS2_PLACEMENT_3D('',#14653,#11364,#11365);
#10065=AXIS2_PLACEMENT_3D('',#14654,#11366,#11367);
#10066=AXIS2_PLACEMENT_3D('',#14655,#11368,#11369);
#10067=AXIS2_PLACEMENT_3D('',#14656,#11370,#11371);
#10068=AXIS2_PLACEMENT_3D('',#14659,#11372,#11373);
#10069=AXIS2_PLACEMENT_3D('',#14662,#11376,#11377);
#10070=AXIS2_PLACEMENT_3D('',#14668,#11381,#11382);
#10071=AXIS2_PLACEMENT_3D('',#14671,#11384,#11385);
#10072=AXIS2_PLACEMENT_3D('',#14672,#11386,#11387);
#10073=AXIS2_PLACEMENT_3D('',#14676,#11390,#11391);
#10074=AXIS2_PLACEMENT_3D('',#14681,#11393,#11394);
#10075=AXIS2_PLACEMENT_3D('',#14727,#11396,#11397);
#10076=AXIS2_PLACEMENT_3D('',#14728,#11398,#11399);
#10077=AXIS2_PLACEMENT_3D('',#14729,#11400,#11401);
#10078=AXIS2_PLACEMENT_3D('',#14730,#11402,#11403);
#10079=AXIS2_PLACEMENT_3D('',#14733,#11404,#11405);
#10080=AXIS2_PLACEMENT_3D('',#14736,#11408,#11409);
#10081=AXIS2_PLACEMENT_3D('',#14738,#11410,#11411);
#10082=AXIS2_PLACEMENT_3D('',#14740,#11412,#11413);
#10083=AXIS2_PLACEMENT_3D('',#14757,#11414,#11415);
#10084=AXIS2_PLACEMENT_3D('',#14760,#11416,#11417);
#10085=AXIS2_PLACEMENT_3D('',#14764,#11419,#11420);
#10086=AXIS2_PLACEMENT_3D('',#14793,#11422,#11423);
#10087=AXIS2_PLACEMENT_3D('',#14794,#11424,#11425);
#10088=AXIS2_PLACEMENT_3D('',#14795,#11426,#11427);
#10089=AXIS2_PLACEMENT_3D('',#14796,#11428,#11429);
#10090=AXIS2_PLACEMENT_3D('',#14799,#11432,#11433);
#10091=AXIS2_PLACEMENT_3D('',#14805,#11437,#11438);
#10092=AXIS2_PLACEMENT_3D('',#14808,#11440,#11441);
#10093=AXIS2_PLACEMENT_3D('',#14809,#11442,#11443);
#10094=AXIS2_PLACEMENT_3D('',#14813,#11446,#11447);
#10095=AXIS2_PLACEMENT_3D('',#14818,#11449,#11450);
#10096=AXIS2_PLACEMENT_3D('',#14870,#11452,#11453);
#10097=AXIS2_PLACEMENT_3D('',#14871,#11454,#11455);
#10098=AXIS2_PLACEMENT_3D('',#14872,#11456,#11457);
#10099=AXIS2_PLACEMENT_3D('',#14909,#11458,#11459);
#10100=AXIS2_PLACEMENT_3D('',#14911,#11460,#11461);
#10101=AXIS2_PLACEMENT_3D('',#14934,#11462,#11463);
#10102=AXIS2_PLACEMENT_3D('',#14938,#11465,#11466);
#10103=AXIS2_PLACEMENT_3D('',#14967,#11468,#11469);
#10104=AXIS2_PLACEMENT_3D('',#14968,#11470,#11471);
#10105=AXIS2_PLACEMENT_3D('',#14969,#11472,#11473);
#10106=AXIS2_PLACEMENT_3D('',#14991,#11474,#11475);
#10107=AXIS2_PLACEMENT_3D('',#14993,#11476,#11477);
#10108=AXIS2_PLACEMENT_3D('',#14994,#11478,#11479);
#10109=AXIS2_PLACEMENT_3D('',#14995,#11480,#11481);
#10110=AXIS2_PLACEMENT_3D('',#14997,#11482,#11483);
#10111=AXIS2_PLACEMENT_3D('',#15020,#11485,#11486);
#10112=AXIS2_PLACEMENT_3D('',#15022,#11487,#11488);
#10113=AXIS2_PLACEMENT_3D('',#15023,#11489,#11490);
#10114=AXIS2_PLACEMENT_3D('',#15024,#11491,#11492);
#10115=AXIS2_PLACEMENT_3D('',#15026,#11493,#11494);
#10116=AXIS2_PLACEMENT_3D('',#15028,#11496,#11497);
#10117=AXIS2_PLACEMENT_3D('',#15032,#11499,#11500);
#10118=AXIS2_PLACEMENT_3D('',#15034,#11501,#11502);
#10119=AXIS2_PLACEMENT_3D('',#15036,#11504,#11505);
#10120=AXIS2_PLACEMENT_3D('',#15041,#11508,#11509);
#10121=AXIS2_PLACEMENT_3D('',#15049,#11513,#11514);
#10122=AXIS2_PLACEMENT_3D('',#15057,#11519,#11520);
#10123=AXIS2_PLACEMENT_3D('',#15060,#11523,#11524);
#10124=AXIS2_PLACEMENT_3D('',#15062,#11526,#11527);
#10125=AXIS2_PLACEMENT_3D('',#15063,#11528,#11529);
#10126=AXIS2_PLACEMENT_3D('',#15068,#11531,#11532);
#10127=AXIS2_PLACEMENT_3D('',#15120,#11534,#11535);
#10128=AXIS2_PLACEMENT_3D('',#15121,#11536,#11537);
#10129=AXIS2_PLACEMENT_3D('',#15122,#11538,#11539);
#10130=AXIS2_PLACEMENT_3D('',#15159,#11540,#11541);
#10131=AXIS2_PLACEMENT_3D('',#15161,#11542,#11543);
#10132=AXIS2_PLACEMENT_3D('',#15184,#11544,#11545);
#10133=AXIS2_PLACEMENT_3D('',#15187,#11547,#11548);
#10134=AXIS2_PLACEMENT_3D('',#15215,#11550,#11551);
#10135=AXIS2_PLACEMENT_3D('',#15216,#11552,#11553);
#10136=AXIS2_PLACEMENT_3D('',#15238,#11554,#11555);
#10137=AXIS2_PLACEMENT_3D('',#15239,#11556,#11557);
#10138=AXIS2_PLACEMENT_3D('',#15240,#11558,#11559);
#10139=AXIS2_PLACEMENT_3D('',#15241,#11560,#11561);
#10140=AXIS2_PLACEMENT_3D('',#15242,#11562,#11563);
#10141=AXIS2_PLACEMENT_3D('',#15264,#11564,#11565);
#10142=AXIS2_PLACEMENT_3D('',#15265,#11566,#11567);
#10143=AXIS2_PLACEMENT_3D('',#15266,#11568,#11569);
#10144=AXIS2_PLACEMENT_3D('',#15267,#11570,#11571);
#10145=AXIS2_PLACEMENT_3D('',#15268,#11572,#11573);
#10146=AXIS2_PLACEMENT_3D('',#15270,#11574,#11575);
#10147=AXIS2_PLACEMENT_3D('',#15272,#11577,#11578);
#10148=AXIS2_PLACEMENT_3D('',#15275,#11581,#11582);
#10149=AXIS2_PLACEMENT_3D('',#15277,#11584,#11585);
#10150=AXIS2_PLACEMENT_3D('',#15305,#11586,#11587);
#10151=AXIS2_PLACEMENT_3D('',#15307,#11588,#11589);
#10152=AXIS2_PLACEMENT_3D('',#15309,#11590,#11591);
#10153=AXIS2_PLACEMENT_3D('',#15310,#11592,#11593);
#10154=AXIS2_PLACEMENT_3D('',#15343,#11594,#11595);
#10155=AXIS2_PLACEMENT_3D('',#15350,#11596,#11597);
#10156=AXIS2_PLACEMENT_3D('',#15359,#11598,#11599);
#10157=AXIS2_PLACEMENT_3D('',#15365,#11600,#11601);
#10158=AXIS2_PLACEMENT_3D('',#15368,#11602,#11603);
#10159=AXIS2_PLACEMENT_3D('',#15369,#11604,#11605);
#10160=AXIS2_PLACEMENT_3D('',#15370,#11606,#11607);
#10161=AXIS2_PLACEMENT_3D('',#15371,#11608,#11609);
#10162=AXIS2_PLACEMENT_3D('',#15454,#11613,#11614);
#10163=AXIS2_PLACEMENT_3D('',#15462,#11615,#11616);
#10164=AXIS2_PLACEMENT_3D('',#15471,#11617,#11618);
#10165=AXIS2_PLACEMENT_3D('',#15476,#11619,#11620);
#10166=AXIS2_PLACEMENT_3D('',#15479,#11623,#11624);
#10167=AXIS2_PLACEMENT_3D('',#15482,#11625,#11626);
#10168=AXIS2_PLACEMENT_3D('',#15486,#11628,#11629);
#10169=AXIS2_PLACEMENT_3D('',#15489,#11631,#11632);
#10170=AXIS2_PLACEMENT_3D('',#15510,#11633,#11634);
#10171=AXIS2_PLACEMENT_3D('',#15511,#11635,#11636);
#10172=AXIS2_PLACEMENT_3D('',#15539,#11637,#11638);
#10173=AXIS2_PLACEMENT_3D('',#15541,#11639,#11640);
#10174=AXIS2_PLACEMENT_3D('',#15543,#11641,#11642);
#10175=AXIS2_PLACEMENT_3D('',#15544,#11643,#11644);
#10176=AXIS2_PLACEMENT_3D('',#15545,#11645,#11646);
#10177=AXIS2_PLACEMENT_3D('',#15547,#11647,#11648);
#10178=AXIS2_PLACEMENT_3D('',#15549,#11649,#11650);
#10179=AXIS2_PLACEMENT_3D('',#15550,#11651,#11652);
#10180=AXIS2_PLACEMENT_3D('',#15551,#11653,#11654);
#10181=AXIS2_PLACEMENT_3D('',#15602,#11658,#11659);
#10182=AXIS2_PLACEMENT_3D('',#15605,#11662,#11663);
#10183=AXIS2_PLACEMENT_3D('',#15607,#11665,#11666);
#10184=AXIS2_PLACEMENT_3D('',#15610,#11667,#11668);
#10185=AXIS2_PLACEMENT_3D('',#15652,#11671,#11672);
#10186=AXIS2_PLACEMENT_3D('',#15653,#11673,#11674);
#10187=AXIS2_PLACEMENT_3D('',#15654,#11675,#11676);
#10188=AXIS2_PLACEMENT_3D('',#15657,#11679,#11680);
#10189=AXIS2_PLACEMENT_3D('',#15682,#11683,#11684);
#10190=AXIS2_PLACEMENT_3D('',#15683,#11685,#11686);
#10191=AXIS2_PLACEMENT_3D('',#15684,#11687,#11688);
#10192=AXIS2_PLACEMENT_3D('',#15685,#11689,#11690);
#10193=AXIS2_PLACEMENT_3D('',#15688,#11691,#11692);
#10194=AXIS2_PLACEMENT_3D('',#15692,#11695,#11696);
#10195=AXIS2_PLACEMENT_3D('',#15693,#11697,#11698);
#10196=AXIS2_PLACEMENT_3D('',#15696,#11701,#11702);
#10197=AXIS2_PLACEMENT_3D('',#15699,#11703,#11704);
#10198=AXIS2_PLACEMENT_3D('',#15741,#11707,#11708);
#10199=AXIS2_PLACEMENT_3D('',#15742,#11709,#11710);
#10200=AXIS2_PLACEMENT_3D('',#15768,#11711,#11712);
#10201=AXIS2_PLACEMENT_3D('',#15770,#11713,#11714);
#10202=AXIS2_PLACEMENT_3D('',#15771,#11715,#11716);
#10203=AXIS2_PLACEMENT_3D('',#15772,#11717,#11718);
#10204=AXIS2_PLACEMENT_3D('',#15773,#11719,#11720);
#10205=AXIS2_PLACEMENT_3D('',#15774,#11721,#11722);
#10206=AXIS2_PLACEMENT_3D('',#15777,#11724,#11725);
#10207=AXIS2_PLACEMENT_3D('',#15804,#11726,#11727);
#10208=AXIS2_PLACEMENT_3D('',#15805,#11728,#11729);
#10209=AXIS2_PLACEMENT_3D('',#15806,#11730,#11731);
#10210=AXIS2_PLACEMENT_3D('',#15810,#11733,#11734);
#10211=AXIS2_PLACEMENT_3D('',#15812,#11736,#11737);
#10212=AXIS2_PLACEMENT_3D('',#15816,#11739,#11740);
#10213=AXIS2_PLACEMENT_3D('',#15818,#11742,#11743);
#10214=AXIS2_PLACEMENT_3D('',#15822,#11745,#11746);
#10215=AXIS2_PLACEMENT_3D('',#15824,#11748,#11749);
#10216=AXIS2_PLACEMENT_3D('',#15827,#11751,#11752);
#10217=AXIS2_PLACEMENT_3D('',#15828,#11753,#11754);
#10218=AXIS2_PLACEMENT_3D('',#15831,#11757,#11758);
#10219=AXIS2_PLACEMENT_3D('',#15832,#11759,#11760);
#10220=AXIS2_PLACEMENT_3D('',#15860,#11762,#11763);
#10221=AXIS2_PLACEMENT_3D('',#15901,#11764,#11765);
#10222=AXIS2_PLACEMENT_3D('',#15903,#11767,#11768);
#10223=AXIS2_PLACEMENT_3D('',#15907,#11770,#11771);
#10224=AXIS2_PLACEMENT_3D('',#15936,#11773,#11774);
#10225=AXIS2_PLACEMENT_3D('',#15977,#11775,#11776);
#10226=AXIS2_PLACEMENT_3D('',#15978,#11777,#11778);
#10227=AXIS2_PLACEMENT_3D('',#15981,#11781,#11782);
#10228=AXIS2_PLACEMENT_3D('',#16008,#11783,#11784);
#10229=AXIS2_PLACEMENT_3D('',#16009,#11785,#11786);
#10230=AXIS2_PLACEMENT_3D('',#16037,#11787,#11788);
#10231=AXIS2_PLACEMENT_3D('',#16039,#11789,#11790);
#10232=AXIS2_PLACEMENT_3D('',#16041,#11791,#11792);
#10233=AXIS2_PLACEMENT_3D('',#16042,#11793,#11794);
#10234=AXIS2_PLACEMENT_3D('',#16068,#11795,#11796);
#10235=AXIS2_PLACEMENT_3D('',#16069,#11797,#11798);
#10236=AXIS2_PLACEMENT_3D('',#16096,#11799,#11800);
#10237=AXIS2_PLACEMENT_3D('',#16098,#11801,#11802);
#10238=AXIS2_PLACEMENT_3D('',#16099,#11803,#11804);
#10239=AXIS2_PLACEMENT_3D('',#16100,#11805,#11806);
#10240=AXIS2_PLACEMENT_3D('',#16101,#11807,#11808);
#10241=AXIS2_PLACEMENT_3D('',#16103,#11810,#11811);
#10242=AXIS2_PLACEMENT_3D('',#16106,#11814,#11815);
#10243=AXIS2_PLACEMENT_3D('',#16109,#11818,#11819);
#10244=AXIS2_PLACEMENT_3D('',#16111,#11821,#11822);
#10245=AXIS2_PLACEMENT_3D('',#16113,#11824,#11825);
#10246=AXIS2_PLACEMENT_3D('',#16116,#11828,#11829);
#10247=AXIS2_PLACEMENT_3D('',#16117,#11830,#11831);
#10248=AXIS2_PLACEMENT_3D('',#16118,#11832,#11833);
#10249=AXIS2_PLACEMENT_3D('',#16119,#11834,#11835);
#10250=AXIS2_PLACEMENT_3D('',#16121,#11837,#11838);
#10251=AXIS2_PLACEMENT_3D('',#16122,#11839,#11840);
#10252=AXIS2_PLACEMENT_3D('',#16123,#11841,#11842);
#10253=AXIS2_PLACEMENT_3D('',#16125,#11844,#11845);
#10254=AXIS2_PLACEMENT_3D('',#16127,#11847,#11848);
#10255=AXIS2_PLACEMENT_3D('',#16129,#11850,#11851);
#10256=AXIS2_PLACEMENT_3D('',#16134,#11853,#11854);
#10257=AXIS2_PLACEMENT_3D('',#16138,#11856,#11857);
#10258=AXIS2_PLACEMENT_3D('',#16142,#11859,#11860);
#10259=AXIS2_PLACEMENT_3D('',#16145,#11862,#11863);
#10260=AXIS2_PLACEMENT_3D('',#16201,#11864,#11865);
#10261=AXIS2_PLACEMENT_3D('',#16203,#11866,#11867);
#10262=AXIS2_PLACEMENT_3D('',#16208,#11870,#11871);
#10263=AXIS2_PLACEMENT_3D('',#16216,#11872,#11873);
#10264=AXIS2_PLACEMENT_3D('',#16230,#11875,#11876);
#10265=AXIS2_PLACEMENT_3D('',#16238,#11877,#11878);
#10266=AXIS2_PLACEMENT_3D('',#16241,#11880,#11881);
#10267=AXIS2_PLACEMENT_3D('',#16242,#11882,#11883);
#10268=AXIS2_PLACEMENT_3D('',#16246,#11886,#11887);
#10269=AXIS2_PLACEMENT_3D('',#16250,#11890,#11891);
#10270=AXIS2_PLACEMENT_3D('',#16255,#11894,#11895);
#10271=AXIS2_PLACEMENT_3D('',#16256,#11896,#11897);
#10272=AXIS2_PLACEMENT_3D('',#16258,#11898,#11899);
#10273=AXIS2_PLACEMENT_3D('',#16262,#11901,#11902);
#10274=AXIS2_PLACEMENT_3D('',#16266,#11904,#11905);
#10275=AXIS2_PLACEMENT_3D('',#16274,#11909,#11910);
#10276=AXIS2_PLACEMENT_3D('',#16282,#11914,#11915);
#10277=AXIS2_PLACEMENT_3D('',#16286,#11918,#11919);
#10278=AXIS2_PLACEMENT_3D('',#16290,#11922,#11923);
#10279=AXIS2_PLACEMENT_3D('',#16292,#11925,#11926);
#10280=AXIS2_PLACEMENT_3D('',#16335,#11928,#11929);
#10281=AXIS2_PLACEMENT_3D('',#16337,#11930,#11931);
#10282=AXIS2_PLACEMENT_3D('',#16339,#11933,#11934);
#10283=AXIS2_PLACEMENT_3D('',#16356,#11937,#11938);
#10284=AXIS2_PLACEMENT_3D('',#16378,#11943,#11944);
#10285=AXIS2_PLACEMENT_3D('',#16382,#11947,#11948);
#10286=AXIS2_PLACEMENT_3D('',#16386,#11951,#11952);
#10287=AXIS2_PLACEMENT_3D('',#16391,#11954,#11955);
#10288=AXIS2_PLACEMENT_3D('',#16410,#11957,#11958);
#10289=AXIS2_PLACEMENT_3D('',#16412,#11959,#11960);
#10290=AXIS2_PLACEMENT_3D('',#16430,#11961,#11962);
#10291=AXIS2_PLACEMENT_3D('',#16431,#11963,#11964);
#10292=AXIS2_PLACEMENT_3D('',#16434,#11965,#11966);
#10293=AXIS2_PLACEMENT_3D('',#16438,#11968,#11969);
#10294=AXIS2_PLACEMENT_3D('',#16467,#11971,#11972);
#10295=AXIS2_PLACEMENT_3D('',#16468,#11973,#11974);
#10296=AXIS2_PLACEMENT_3D('',#16469,#11975,#11976);
#10297=AXIS2_PLACEMENT_3D('',#16470,#11977,#11978);
#10298=AXIS2_PLACEMENT_3D('',#16500,#11981,#11982);
#10299=AXIS2_PLACEMENT_3D('',#16501,#11983,#11984);
#10300=AXIS2_PLACEMENT_3D('',#16502,#11985,#11986);
#10301=AXIS2_PLACEMENT_3D('',#16503,#11987,#11988);
#10302=AXIS2_PLACEMENT_3D('',#16506,#11989,#11990);
#10303=AXIS2_PLACEMENT_3D('',#16509,#11993,#11994);
#10304=AXIS2_PLACEMENT_3D('',#16515,#11998,#11999);
#10305=AXIS2_PLACEMENT_3D('',#16518,#12001,#12002);
#10306=AXIS2_PLACEMENT_3D('',#16519,#12003,#12004);
#10307=AXIS2_PLACEMENT_3D('',#16523,#12007,#12008);
#10308=AXIS2_PLACEMENT_3D('',#16528,#12010,#12011);
#10309=AXIS2_PLACEMENT_3D('',#16574,#12013,#12014);
#10310=AXIS2_PLACEMENT_3D('',#16575,#12015,#12016);
#10311=AXIS2_PLACEMENT_3D('',#16576,#12017,#12018);
#10312=AXIS2_PLACEMENT_3D('',#16577,#12019,#12020);
#10313=AXIS2_PLACEMENT_3D('',#16580,#12021,#12022);
#10314=AXIS2_PLACEMENT_3D('',#16583,#12025,#12026);
#10315=AXIS2_PLACEMENT_3D('',#16585,#12027,#12028);
#10316=AXIS2_PLACEMENT_3D('',#16587,#12029,#12030);
#10317=AXIS2_PLACEMENT_3D('',#16604,#12031,#12032);
#10318=AXIS2_PLACEMENT_3D('',#16607,#12033,#12034);
#10319=AXIS2_PLACEMENT_3D('',#16611,#12036,#12037);
#10320=AXIS2_PLACEMENT_3D('',#16640,#12039,#12040);
#10321=AXIS2_PLACEMENT_3D('',#16641,#12041,#12042);
#10322=AXIS2_PLACEMENT_3D('',#16642,#12043,#12044);
#10323=AXIS2_PLACEMENT_3D('',#16643,#12045,#12046);
#10324=AXIS2_PLACEMENT_3D('',#16646,#12049,#12050);
#10325=AXIS2_PLACEMENT_3D('',#16652,#12054,#12055);
#10326=AXIS2_PLACEMENT_3D('',#16655,#12057,#12058);
#10327=AXIS2_PLACEMENT_3D('',#16656,#12059,#12060);
#10328=AXIS2_PLACEMENT_3D('',#16660,#12063,#12064);
#10329=AXIS2_PLACEMENT_3D('',#16665,#12066,#12067);
#10330=AXIS2_PLACEMENT_3D('',#16717,#12069,#12070);
#10331=AXIS2_PLACEMENT_3D('',#16718,#12071,#12072);
#10332=AXIS2_PLACEMENT_3D('',#16719,#12073,#12074);
#10333=AXIS2_PLACEMENT_3D('',#16756,#12075,#12076);
#10334=AXIS2_PLACEMENT_3D('',#16758,#12077,#12078);
#10335=AXIS2_PLACEMENT_3D('',#16781,#12079,#12080);
#10336=AXIS2_PLACEMENT_3D('',#16785,#12082,#12083);
#10337=AXIS2_PLACEMENT_3D('',#16814,#12085,#12086);
#10338=AXIS2_PLACEMENT_3D('',#16815,#12087,#12088);
#10339=AXIS2_PLACEMENT_3D('',#16816,#12089,#12090);
#10340=AXIS2_PLACEMENT_3D('',#16838,#12091,#12092);
#10341=AXIS2_PLACEMENT_3D('',#16840,#12093,#12094);
#10342=AXIS2_PLACEMENT_3D('',#16841,#12095,#12096);
#10343=AXIS2_PLACEMENT_3D('',#16842,#12097,#12098);
#10344=AXIS2_PLACEMENT_3D('',#16844,#12099,#12100);
#10345=AXIS2_PLACEMENT_3D('',#16867,#12102,#12103);
#10346=AXIS2_PLACEMENT_3D('',#16869,#12104,#12105);
#10347=AXIS2_PLACEMENT_3D('',#16870,#12106,#12107);
#10348=AXIS2_PLACEMENT_3D('',#16871,#12108,#12109);
#10349=AXIS2_PLACEMENT_3D('',#16873,#12110,#12111);
#10350=AXIS2_PLACEMENT_3D('',#16875,#12113,#12114);
#10351=AXIS2_PLACEMENT_3D('',#16879,#12116,#12117);
#10352=AXIS2_PLACEMENT_3D('',#16881,#12118,#12119);
#10353=AXIS2_PLACEMENT_3D('',#16883,#12121,#12122);
#10354=AXIS2_PLACEMENT_3D('',#16888,#12125,#12126);
#10355=AXIS2_PLACEMENT_3D('',#16896,#12130,#12131);
#10356=AXIS2_PLACEMENT_3D('',#16904,#12136,#12137);
#10357=AXIS2_PLACEMENT_3D('',#16907,#12140,#12141);
#10358=AXIS2_PLACEMENT_3D('',#16909,#12143,#12144);
#10359=AXIS2_PLACEMENT_3D('',#16910,#12145,#12146);
#10360=AXIS2_PLACEMENT_3D('',#16915,#12148,#12149);
#10361=AXIS2_PLACEMENT_3D('',#16967,#12151,#12152);
#10362=AXIS2_PLACEMENT_3D('',#16968,#12153,#12154);
#10363=AXIS2_PLACEMENT_3D('',#16969,#12155,#12156);
#10364=AXIS2_PLACEMENT_3D('',#17006,#12157,#12158);
#10365=AXIS2_PLACEMENT_3D('',#17008,#12159,#12160);
#10366=AXIS2_PLACEMENT_3D('',#17031,#12161,#12162);
#10367=AXIS2_PLACEMENT_3D('',#17034,#12164,#12165);
#10368=AXIS2_PLACEMENT_3D('',#17062,#12167,#12168);
#10369=AXIS2_PLACEMENT_3D('',#17063,#12169,#12170);
#10370=AXIS2_PLACEMENT_3D('',#17085,#12171,#12172);
#10371=AXIS2_PLACEMENT_3D('',#17086,#12173,#12174);
#10372=AXIS2_PLACEMENT_3D('',#17087,#12175,#12176);
#10373=AXIS2_PLACEMENT_3D('',#17088,#12177,#12178);
#10374=AXIS2_PLACEMENT_3D('',#17089,#12179,#12180);
#10375=AXIS2_PLACEMENT_3D('',#17111,#12181,#12182);
#10376=AXIS2_PLACEMENT_3D('',#17112,#12183,#12184);
#10377=AXIS2_PLACEMENT_3D('',#17113,#12185,#12186);
#10378=AXIS2_PLACEMENT_3D('',#17114,#12187,#12188);
#10379=AXIS2_PLACEMENT_3D('',#17115,#12189,#12190);
#10380=AXIS2_PLACEMENT_3D('',#17117,#12191,#12192);
#10381=AXIS2_PLACEMENT_3D('',#17119,#12194,#12195);
#10382=AXIS2_PLACEMENT_3D('',#17122,#12198,#12199);
#10383=AXIS2_PLACEMENT_3D('',#17124,#12201,#12202);
#10384=AXIS2_PLACEMENT_3D('',#17152,#12203,#12204);
#10385=AXIS2_PLACEMENT_3D('',#17154,#12205,#12206);
#10386=AXIS2_PLACEMENT_3D('',#17156,#12207,#12208);
#10387=AXIS2_PLACEMENT_3D('',#17157,#12209,#12210);
#10388=AXIS2_PLACEMENT_3D('',#17189,#12211,#12212);
#10389=AXIS2_PLACEMENT_3D('',#17197,#12213,#12214);
#10390=AXIS2_PLACEMENT_3D('',#17198,#12215,#12216);
#10391=AXIS2_PLACEMENT_3D('',#17201,#12217,#12218);
#10392=AXIS2_PLACEMENT_3D('',#17202,#12219,#12220);
#10393=AXIS2_PLACEMENT_3D('',#17203,#12221,#12222);
#10394=AXIS2_PLACEMENT_3D('',#17204,#12223,#12224);
#10395=AXIS2_PLACEMENT_3D('',#17284,#12228,#12229);
#10396=AXIS2_PLACEMENT_3D('',#17292,#12230,#12231);
#10397=AXIS2_PLACEMENT_3D('',#17293,#12232,#12233);
#10398=AXIS2_PLACEMENT_3D('',#17295,#12235,#12236);
#10399=AXIS2_PLACEMENT_3D('',#17297,#12237,#12238);
#10400=AXIS2_PLACEMENT_3D('',#17300,#12240,#12241);
#10401=AXIS2_PLACEMENT_3D('',#17321,#12242,#12243);
#10402=AXIS2_PLACEMENT_3D('',#17349,#12244,#12245);
#10403=AXIS2_PLACEMENT_3D('',#17351,#12246,#12247);
#10404=AXIS2_PLACEMENT_3D('',#17353,#12248,#12249);
#10405=AXIS2_PLACEMENT_3D('',#17354,#12250,#12251);
#10406=AXIS2_PLACEMENT_3D('',#17355,#12252,#12253);
#10407=AXIS2_PLACEMENT_3D('',#17357,#12254,#12255);
#10408=AXIS2_PLACEMENT_3D('',#17359,#12256,#12257);
#10409=AXIS2_PLACEMENT_3D('',#17360,#12258,#12259);
#10410=AXIS2_PLACEMENT_3D('',#17361,#12260,#12261);
#10411=AXIS2_PLACEMENT_3D('',#17410,#12265,#12266);
#10412=AXIS2_PLACEMENT_3D('',#17413,#12269,#12270);
#10413=AXIS2_PLACEMENT_3D('',#17415,#12272,#12273);
#10414=AXIS2_PLACEMENT_3D('',#17418,#12274,#12275);
#10415=AXIS2_PLACEMENT_3D('',#17446,#12278,#12279);
#10416=AXIS2_PLACEMENT_3D('',#17447,#12280,#12281);
#10417=AXIS2_PLACEMENT_3D('',#17448,#12282,#12283);
#10418=AXIS2_PLACEMENT_3D('',#17451,#12286,#12287);
#10419=AXIS2_PLACEMENT_3D('',#17475,#12290,#12291);
#10420=AXIS2_PLACEMENT_3D('',#17476,#12292,#12293);
#10421=AXIS2_PLACEMENT_3D('',#17477,#12294,#12295);
#10422=AXIS2_PLACEMENT_3D('',#17480,#12296,#12297);
#10423=AXIS2_PLACEMENT_3D('',#17484,#12300,#12301);
#10424=AXIS2_PLACEMENT_3D('',#17485,#12302,#12303);
#10425=AXIS2_PLACEMENT_3D('',#17488,#12306,#12307);
#10426=AXIS2_PLACEMENT_3D('',#17491,#12308,#12309);
#10427=AXIS2_PLACEMENT_3D('',#17519,#12312,#12313);
#10428=AXIS2_PLACEMENT_3D('',#17520,#12314,#12315);
#10429=AXIS2_PLACEMENT_3D('',#17546,#12316,#12317);
#10430=AXIS2_PLACEMENT_3D('',#17548,#12318,#12319);
#10431=AXIS2_PLACEMENT_3D('',#17549,#12320,#12321);
#10432=AXIS2_PLACEMENT_3D('',#17550,#12322,#12323);
#10433=AXIS2_PLACEMENT_3D('',#17551,#12324,#12325);
#10434=AXIS2_PLACEMENT_3D('',#17552,#12326,#12327);
#10435=AXIS2_PLACEMENT_3D('',#17555,#12329,#12330);
#10436=AXIS2_PLACEMENT_3D('',#17582,#12331,#12332);
#10437=AXIS2_PLACEMENT_3D('',#17583,#12333,#12334);
#10438=AXIS2_PLACEMENT_3D('',#17584,#12335,#12336);
#10439=AXIS2_PLACEMENT_3D('',#17586,#12337,#12338);
#10440=AXIS2_PLACEMENT_3D('',#17588,#12340,#12341);
#10441=AXIS2_PLACEMENT_3D('',#17592,#12343,#12344);
#10442=AXIS2_PLACEMENT_3D('',#17594,#12346,#12347);
#10443=AXIS2_PLACEMENT_3D('',#17598,#12349,#12350);
#10444=AXIS2_PLACEMENT_3D('',#17600,#12352,#12353);
#10445=AXIS2_PLACEMENT_3D('',#17601,#12354,#12355);
#10446=AXIS2_PLACEMENT_3D('',#17602,#12356,#12357);
#10447=AXIS2_PLACEMENT_3D('',#17605,#12360,#12361);
#10448=AXIS2_PLACEMENT_3D('',#17606,#12362,#12363);
#10449=AXIS2_PLACEMENT_3D('',#17634,#12365,#12366);
#10450=AXIS2_PLACEMENT_3D('',#17675,#12367,#12368);
#10451=AXIS2_PLACEMENT_3D('',#17677,#12370,#12371);
#10452=AXIS2_PLACEMENT_3D('',#17680,#12373,#12374);
#10453=AXIS2_PLACEMENT_3D('',#17707,#12375,#12376);
#10454=AXIS2_PLACEMENT_3D('',#17708,#12377,#12378);
#10455=AXIS2_PLACEMENT_3D('',#17709,#12379,#12380);
#10456=AXIS2_PLACEMENT_3D('',#17711,#12382,#12383);
#10457=AXIS2_PLACEMENT_3D('',#17738,#12384,#12385);
#10458=AXIS2_PLACEMENT_3D('',#17739,#12386,#12387);
#10459=AXIS2_PLACEMENT_3D('',#17767,#12388,#12389);
#10460=AXIS2_PLACEMENT_3D('',#17769,#12390,#12391);
#10461=AXIS2_PLACEMENT_3D('',#17771,#12392,#12393);
#10462=AXIS2_PLACEMENT_3D('',#17772,#12394,#12395);
#10463=AXIS2_PLACEMENT_3D('',#17798,#12396,#12397);
#10464=AXIS2_PLACEMENT_3D('',#17799,#12398,#12399);
#10465=AXIS2_PLACEMENT_3D('',#17826,#12400,#12401);
#10466=AXIS2_PLACEMENT_3D('',#17828,#12402,#12403);
#10467=AXIS2_PLACEMENT_3D('',#17829,#12404,#12405);
#10468=AXIS2_PLACEMENT_3D('',#17830,#12406,#12407);
#10469=AXIS2_PLACEMENT_3D('',#17831,#12408,#12409);
#10470=AXIS2_PLACEMENT_3D('',#17833,#12411,#12412);
#10471=AXIS2_PLACEMENT_3D('',#17836,#12415,#12416);
#10472=AXIS2_PLACEMENT_3D('',#17839,#12419,#12420);
#10473=AXIS2_PLACEMENT_3D('',#17841,#12422,#12423);
#10474=AXIS2_PLACEMENT_3D('',#17843,#12425,#12426);
#10475=AXIS2_PLACEMENT_3D('',#17846,#12429,#12430);
#10476=AXIS2_PLACEMENT_3D('',#17847,#12431,#12432);
#10477=AXIS2_PLACEMENT_3D('',#17848,#12433,#12434);
#10478=AXIS2_PLACEMENT_3D('',#17849,#12435,#12436);
#10479=AXIS2_PLACEMENT_3D('',#17851,#12438,#12439);
#10480=AXIS2_PLACEMENT_3D('',#17852,#12440,#12441);
#10481=AXIS2_PLACEMENT_3D('',#17853,#12442,#12443);
#10482=AXIS2_PLACEMENT_3D('',#17855,#12445,#12446);
#10483=AXIS2_PLACEMENT_3D('',#17857,#12448,#12449);
#10484=AXIS2_PLACEMENT_3D('',#17859,#12451,#12452);
#10485=AXIS2_PLACEMENT_3D('',#17863,#12455,#12456);
#10486=AXIS2_PLACEMENT_3D('',#17869,#12459,#12460);
#10487=AXIS2_PLACEMENT_3D('',#17877,#12464,#12465);
#10488=AXIS2_PLACEMENT_3D('',#17885,#12469,#12470);
#10489=AXIS2_PLACEMENT_3D('',#17889,#12472,#12473);
#10490=AXIS2_PLACEMENT_3D('',#17892,#12475,#12476);
#10491=AXIS2_PLACEMENT_3D('',#17893,#12477,#12478);
#10492=AXIS2_PLACEMENT_3D('',#17895,#12480,#12481);
#10493=AXIS2_PLACEMENT_3D('',#17896,#12482,#12483);
#10494=AXIS2_PLACEMENT_3D('',#17897,#12484,#12485);
#10495=AXIS2_PLACEMENT_3D('',#17902,#12487,#12488);
#10496=AXIS2_PLACEMENT_3D('',#17905,#12490,#12491);
#10497=AXIS2_PLACEMENT_3D('',#17906,#12492,#12493);
#10498=AXIS2_PLACEMENT_3D('',#17912,#12497,#12498);
#10499=AXIS2_PLACEMENT_3D('',#17916,#12500,#12501);
#10500=AXIS2_PLACEMENT_3D('',#17917,#12502,#12503);
#10501=AXIS2_PLACEMENT_3D('',#17918,#12504,#12505);
#10502=AXIS2_PLACEMENT_3D('',#17922,#12508,#12509);
#10503=AXIS2_PLACEMENT_3D('',#17927,#12511,#12512);
#10504=AXIS2_PLACEMENT_3D('',#17946,#12514,#12515);
#10505=AXIS2_PLACEMENT_3D('',#17948,#12516,#12517);
#10506=AXIS2_PLACEMENT_3D('',#17966,#12518,#12519);
#10507=AXIS2_PLACEMENT_3D('',#17967,#12520,#12521);
#10508=AXIS2_PLACEMENT_3D('',#17970,#12522,#12523);
#10509=AXIS2_PLACEMENT_3D('',#17974,#12525,#12526);
#10510=AXIS2_PLACEMENT_3D('',#18003,#12528,#12529);
#10511=AXIS2_PLACEMENT_3D('',#18004,#12530,#12531);
#10512=AXIS2_PLACEMENT_3D('',#18005,#12532,#12533);
#10513=AXIS2_PLACEMENT_3D('',#18006,#12534,#12535);
#10514=AXIS2_PLACEMENT_3D('',#18036,#12538,#12539);
#10515=AXIS2_PLACEMENT_3D('',#18037,#12540,#12541);
#10516=AXIS2_PLACEMENT_3D('',#18038,#12542,#12543);
#10517=AXIS2_PLACEMENT_3D('',#18039,#12544,#12545);
#10518=AXIS2_PLACEMENT_3D('',#18042,#12546,#12547);
#10519=AXIS2_PLACEMENT_3D('',#18045,#12550,#12551);
#10520=AXIS2_PLACEMENT_3D('',#18051,#12555,#12556);
#10521=AXIS2_PLACEMENT_3D('',#18054,#12558,#12559);
#10522=AXIS2_PLACEMENT_3D('',#18055,#12560,#12561);
#10523=AXIS2_PLACEMENT_3D('',#18059,#12564,#12565);
#10524=AXIS2_PLACEMENT_3D('',#18064,#12567,#12568);
#10525=AXIS2_PLACEMENT_3D('',#18110,#12570,#12571);
#10526=AXIS2_PLACEMENT_3D('',#18111,#12572,#12573);
#10527=AXIS2_PLACEMENT_3D('',#18112,#12574,#12575);
#10528=AXIS2_PLACEMENT_3D('',#18113,#12576,#12577);
#10529=AXIS2_PLACEMENT_3D('',#18116,#12578,#12579);
#10530=AXIS2_PLACEMENT_3D('',#18119,#12582,#12583);
#10531=AXIS2_PLACEMENT_3D('',#18121,#12584,#12585);
#10532=AXIS2_PLACEMENT_3D('',#18123,#12586,#12587);
#10533=AXIS2_PLACEMENT_3D('',#18140,#12588,#12589);
#10534=AXIS2_PLACEMENT_3D('',#18143,#12590,#12591);
#10535=AXIS2_PLACEMENT_3D('',#18147,#12593,#12594);
#10536=AXIS2_PLACEMENT_3D('',#18176,#12596,#12597);
#10537=AXIS2_PLACEMENT_3D('',#18177,#12598,#12599);
#10538=AXIS2_PLACEMENT_3D('',#18178,#12600,#12601);
#10539=AXIS2_PLACEMENT_3D('',#18179,#12602,#12603);
#10540=AXIS2_PLACEMENT_3D('',#18182,#12606,#12607);
#10541=AXIS2_PLACEMENT_3D('',#18188,#12611,#12612);
#10542=AXIS2_PLACEMENT_3D('',#18191,#12614,#12615);
#10543=AXIS2_PLACEMENT_3D('',#18192,#12616,#12617);
#10544=AXIS2_PLACEMENT_3D('',#18196,#12620,#12621);
#10545=AXIS2_PLACEMENT_3D('',#18201,#12623,#12624);
#10546=AXIS2_PLACEMENT_3D('',#18253,#12626,#12627);
#10547=AXIS2_PLACEMENT_3D('',#18254,#12628,#12629);
#10548=AXIS2_PLACEMENT_3D('',#18255,#12630,#12631);
#10549=AXIS2_PLACEMENT_3D('',#18292,#12632,#12633);
#10550=AXIS2_PLACEMENT_3D('',#18294,#12634,#12635);
#10551=AXIS2_PLACEMENT_3D('',#18317,#12636,#12637);
#10552=AXIS2_PLACEMENT_3D('',#18321,#12639,#12640);
#10553=AXIS2_PLACEMENT_3D('',#18350,#12642,#12643);
#10554=AXIS2_PLACEMENT_3D('',#18351,#12644,#12645);
#10555=AXIS2_PLACEMENT_3D('',#18352,#12646,#12647);
#10556=AXIS2_PLACEMENT_3D('',#18374,#12648,#12649);
#10557=AXIS2_PLACEMENT_3D('',#18376,#12650,#12651);
#10558=AXIS2_PLACEMENT_3D('',#18377,#12652,#12653);
#10559=AXIS2_PLACEMENT_3D('',#18378,#12654,#12655);
#10560=AXIS2_PLACEMENT_3D('',#18380,#12656,#12657);
#10561=AXIS2_PLACEMENT_3D('',#18403,#12659,#12660);
#10562=AXIS2_PLACEMENT_3D('',#18405,#12661,#12662);
#10563=AXIS2_PLACEMENT_3D('',#18406,#12663,#12664);
#10564=AXIS2_PLACEMENT_3D('',#18407,#12665,#12666);
#10565=AXIS2_PLACEMENT_3D('',#18409,#12667,#12668);
#10566=AXIS2_PLACEMENT_3D('',#18411,#12670,#12671);
#10567=AXIS2_PLACEMENT_3D('',#18415,#12673,#12674);
#10568=AXIS2_PLACEMENT_3D('',#18417,#12675,#12676);
#10569=AXIS2_PLACEMENT_3D('',#18419,#12678,#12679);
#10570=AXIS2_PLACEMENT_3D('',#18424,#12682,#12683);
#10571=AXIS2_PLACEMENT_3D('',#18432,#12687,#12688);
#10572=AXIS2_PLACEMENT_3D('',#18440,#12693,#12694);
#10573=AXIS2_PLACEMENT_3D('',#18443,#12697,#12698);
#10574=AXIS2_PLACEMENT_3D('',#18445,#12700,#12701);
#10575=AXIS2_PLACEMENT_3D('',#18446,#12702,#12703);
#10576=AXIS2_PLACEMENT_3D('',#18451,#12705,#12706);
#10577=AXIS2_PLACEMENT_3D('',#18503,#12708,#12709);
#10578=AXIS2_PLACEMENT_3D('',#18504,#12710,#12711);
#10579=AXIS2_PLACEMENT_3D('',#18505,#12712,#12713);
#10580=AXIS2_PLACEMENT_3D('',#18542,#12714,#12715);
#10581=AXIS2_PLACEMENT_3D('',#18544,#12716,#12717);
#10582=AXIS2_PLACEMENT_3D('',#18567,#12718,#12719);
#10583=AXIS2_PLACEMENT_3D('',#18570,#12721,#12722);
#10584=AXIS2_PLACEMENT_3D('',#18598,#12724,#12725);
#10585=AXIS2_PLACEMENT_3D('',#18599,#12726,#12727);
#10586=AXIS2_PLACEMENT_3D('',#18621,#12728,#12729);
#10587=AXIS2_PLACEMENT_3D('',#18622,#12730,#12731);
#10588=AXIS2_PLACEMENT_3D('',#18623,#12732,#12733);
#10589=AXIS2_PLACEMENT_3D('',#18624,#12734,#12735);
#10590=AXIS2_PLACEMENT_3D('',#18625,#12736,#12737);
#10591=AXIS2_PLACEMENT_3D('',#18647,#12738,#12739);
#10592=AXIS2_PLACEMENT_3D('',#18648,#12740,#12741);
#10593=AXIS2_PLACEMENT_3D('',#18649,#12742,#12743);
#10594=AXIS2_PLACEMENT_3D('',#18650,#12744,#12745);
#10595=AXIS2_PLACEMENT_3D('',#18651,#12746,#12747);
#10596=AXIS2_PLACEMENT_3D('',#18653,#12748,#12749);
#10597=AXIS2_PLACEMENT_3D('',#18655,#12751,#12752);
#10598=AXIS2_PLACEMENT_3D('',#18658,#12755,#12756);
#10599=AXIS2_PLACEMENT_3D('',#18660,#12758,#12759);
#10600=AXIS2_PLACEMENT_3D('',#18688,#12760,#12761);
#10601=AXIS2_PLACEMENT_3D('',#18690,#12762,#12763);
#10602=AXIS2_PLACEMENT_3D('',#18692,#12764,#12765);
#10603=AXIS2_PLACEMENT_3D('',#18693,#12766,#12767);
#10604=AXIS2_PLACEMENT_3D('',#18726,#12768,#12769);
#10605=AXIS2_PLACEMENT_3D('',#18733,#12770,#12771);
#10606=AXIS2_PLACEMENT_3D('',#18742,#12772,#12773);
#10607=AXIS2_PLACEMENT_3D('',#18748,#12774,#12775);
#10608=AXIS2_PLACEMENT_3D('',#18751,#12776,#12777);
#10609=AXIS2_PLACEMENT_3D('',#18752,#12778,#12779);
#10610=AXIS2_PLACEMENT_3D('',#18753,#12780,#12781);
#10611=AXIS2_PLACEMENT_3D('',#18754,#12782,#12783);
#10612=AXIS2_PLACEMENT_3D('',#18833,#12787,#12788);
#10613=AXIS2_PLACEMENT_3D('',#18841,#12789,#12790);
#10614=AXIS2_PLACEMENT_3D('',#18850,#12791,#12792);
#10615=AXIS2_PLACEMENT_3D('',#18855,#12793,#12794);
#10616=AXIS2_PLACEMENT_3D('',#18858,#12797,#12798);
#10617=AXIS2_PLACEMENT_3D('',#18861,#12799,#12800);
#10618=AXIS2_PLACEMENT_3D('',#18865,#12802,#12803);
#10619=AXIS2_PLACEMENT_3D('',#18868,#12805,#12806);
#10620=AXIS2_PLACEMENT_3D('',#18889,#12807,#12808);
#10621=AXIS2_PLACEMENT_3D('',#18890,#12809,#12810);
#10622=AXIS2_PLACEMENT_3D('',#18918,#12811,#12812);
#10623=AXIS2_PLACEMENT_3D('',#18920,#12813,#12814);
#10624=AXIS2_PLACEMENT_3D('',#18922,#12815,#12816);
#10625=AXIS2_PLACEMENT_3D('',#18923,#12817,#12818);
#10626=AXIS2_PLACEMENT_3D('',#18924,#12819,#12820);
#10627=AXIS2_PLACEMENT_3D('',#18926,#12821,#12822);
#10628=AXIS2_PLACEMENT_3D('',#18928,#12823,#12824);
#10629=AXIS2_PLACEMENT_3D('',#18929,#12825,#12826);
#10630=AXIS2_PLACEMENT_3D('',#18930,#12827,#12828);
#10631=AXIS2_PLACEMENT_3D('',#18981,#12832,#12833);
#10632=AXIS2_PLACEMENT_3D('',#18984,#12836,#12837);
#10633=AXIS2_PLACEMENT_3D('',#18986,#12839,#12840);
#10634=AXIS2_PLACEMENT_3D('',#18989,#12841,#12842);
#10635=AXIS2_PLACEMENT_3D('',#19031,#12845,#12846);
#10636=AXIS2_PLACEMENT_3D('',#19032,#12847,#12848);
#10637=AXIS2_PLACEMENT_3D('',#19033,#12849,#12850);
#10638=AXIS2_PLACEMENT_3D('',#19036,#12853,#12854);
#10639=AXIS2_PLACEMENT_3D('',#19061,#12857,#12858);
#10640=AXIS2_PLACEMENT_3D('',#19062,#12859,#12860);
#10641=AXIS2_PLACEMENT_3D('',#19063,#12861,#12862);
#10642=AXIS2_PLACEMENT_3D('',#19064,#12863,#12864);
#10643=AXIS2_PLACEMENT_3D('',#19068,#12867,#12868);
#10644=AXIS2_PLACEMENT_3D('',#19069,#12869,#12870);
#10645=AXIS2_PLACEMENT_3D('',#19072,#12873,#12874);
#10646=AXIS2_PLACEMENT_3D('',#19075,#12875,#12876);
#10647=AXIS2_PLACEMENT_3D('',#19117,#12879,#12880);
#10648=AXIS2_PLACEMENT_3D('',#19118,#12881,#12882);
#10649=AXIS2_PLACEMENT_3D('',#19144,#12883,#12884);
#10650=AXIS2_PLACEMENT_3D('',#19146,#12885,#12886);
#10651=AXIS2_PLACEMENT_3D('',#19147,#12887,#12888);
#10652=AXIS2_PLACEMENT_3D('',#19148,#12889,#12890);
#10653=AXIS2_PLACEMENT_3D('',#19149,#12891,#12892);
#10654=AXIS2_PLACEMENT_3D('',#19150,#12893,#12894);
#10655=AXIS2_PLACEMENT_3D('',#19153,#12896,#12897);
#10656=AXIS2_PLACEMENT_3D('',#19180,#12898,#12899);
#10657=AXIS2_PLACEMENT_3D('',#19181,#12900,#12901);
#10658=AXIS2_PLACEMENT_3D('',#19182,#12902,#12903);
#10659=AXIS2_PLACEMENT_3D('',#19186,#12905,#12906);
#10660=AXIS2_PLACEMENT_3D('',#19188,#12908,#12909);
#10661=AXIS2_PLACEMENT_3D('',#19191,#12911,#12912);
#10662=AXIS2_PLACEMENT_3D('',#19192,#12913,#12914);
#10663=AXIS2_PLACEMENT_3D('',#19196,#12916,#12917);
#10664=AXIS2_PLACEMENT_3D('',#19198,#12919,#12920);
#10665=AXIS2_PLACEMENT_3D('',#19201,#12922,#12923);
#10666=AXIS2_PLACEMENT_3D('',#19202,#12924,#12925);
#10667=AXIS2_PLACEMENT_3D('',#19205,#12928,#12929);
#10668=AXIS2_PLACEMENT_3D('',#19206,#12930,#12931);
#10669=AXIS2_PLACEMENT_3D('',#19234,#12933,#12934);
#10670=AXIS2_PLACEMENT_3D('',#19275,#12935,#12936);
#10671=AXIS2_PLACEMENT_3D('',#19277,#12938,#12939);
#10672=AXIS2_PLACEMENT_3D('',#19281,#12941,#12942);
#10673=AXIS2_PLACEMENT_3D('',#19310,#12944,#12945);
#10674=AXIS2_PLACEMENT_3D('',#19351,#12946,#12947);
#10675=AXIS2_PLACEMENT_3D('',#19352,#12948,#12949);
#10676=AXIS2_PLACEMENT_3D('',#19355,#12952,#12953);
#10677=AXIS2_PLACEMENT_3D('',#19382,#12954,#12955);
#10678=AXIS2_PLACEMENT_3D('',#19383,#12956,#12957);
#10679=AXIS2_PLACEMENT_3D('',#19411,#12958,#12959);
#10680=AXIS2_PLACEMENT_3D('',#19413,#12960,#12961);
#10681=AXIS2_PLACEMENT_3D('',#19415,#12962,#12963);
#10682=AXIS2_PLACEMENT_3D('',#19416,#12964,#12965);
#10683=AXIS2_PLACEMENT_3D('',#19442,#12966,#12967);
#10684=AXIS2_PLACEMENT_3D('',#19443,#12968,#12969);
#10685=AXIS2_PLACEMENT_3D('',#19470,#12970,#12971);
#10686=AXIS2_PLACEMENT_3D('',#19472,#12972,#12973);
#10687=AXIS2_PLACEMENT_3D('',#19473,#12974,#12975);
#10688=AXIS2_PLACEMENT_3D('',#19474,#12976,#12977);
#10689=AXIS2_PLACEMENT_3D('',#19475,#12978,#12979);
#10690=AXIS2_PLACEMENT_3D('',#19477,#12981,#12982);
#10691=AXIS2_PLACEMENT_3D('',#19480,#12985,#12986);
#10692=AXIS2_PLACEMENT_3D('',#19483,#12989,#12990);
#10693=AXIS2_PLACEMENT_3D('',#19485,#12992,#12993);
#10694=AXIS2_PLACEMENT_3D('',#19487,#12995,#12996);
#10695=AXIS2_PLACEMENT_3D('',#19490,#12999,#13000);
#10696=AXIS2_PLACEMENT_3D('',#19491,#13001,#13002);
#10697=AXIS2_PLACEMENT_3D('',#19492,#13003,#13004);
#10698=AXIS2_PLACEMENT_3D('',#19493,#13005,#13006);
#10699=AXIS2_PLACEMENT_3D('',#19495,#13008,#13009);
#10700=AXIS2_PLACEMENT_3D('',#19496,#13010,#13011);
#10701=AXIS2_PLACEMENT_3D('',#19497,#13012,#13013);
#10702=AXIS2_PLACEMENT_3D('',#19499,#13015,#13016);
#10703=AXIS2_PLACEMENT_3D('',#19501,#13018,#13019);
#10704=AXIS2_PLACEMENT_3D('',#19503,#13021,#13022);
#10705=AXIS2_PLACEMENT_3D('',#19505,#13023,#13024);
#10706=AXIS2_PLACEMENT_3D('',#19509,#13026,#13027);
#10707=AXIS2_PLACEMENT_3D('',#19517,#13028,#13029);
#10708=AXIS2_PLACEMENT_3D('',#19531,#13031,#13032);
#10709=AXIS2_PLACEMENT_3D('',#19539,#13033,#13034);
#10710=AXIS2_PLACEMENT_3D('',#19543,#13037,#13038);
#10711=AXIS2_PLACEMENT_3D('',#19544,#13039,#13040);
#10712=AXIS2_PLACEMENT_3D('',#19546,#13042,#13043);
#10713=AXIS2_PLACEMENT_3D('',#19550,#13046,#13047);
#10714=AXIS2_PLACEMENT_3D('',#19552,#13048,#13049);
#10715=AXIS2_PLACEMENT_3D('',#19556,#13052,#13053);
#10716=AXIS2_PLACEMENT_3D('',#19558,#13055,#13056);
#10717=AXIS2_PLACEMENT_3D('',#19562,#13059,#13060);
#10718=AXIS2_PLACEMENT_3D('',#19565,#13062,#13063);
#10719=AXIS2_PLACEMENT_3D('',#19566,#13064,#13065);
#10720=AXIS2_PLACEMENT_3D('',#19609,#13067,#13068);
#10721=AXIS2_PLACEMENT_3D('',#19613,#13071,#13072);
#10722=AXIS2_PLACEMENT_3D('',#19635,#13077,#13078);
#10723=AXIS2_PLACEMENT_3D('',#19652,#13081,#13082);
#10724=AXIS2_PLACEMENT_3D('',#19656,#13085,#13086);
#10725=AXIS2_PLACEMENT_3D('',#19661,#13088,#13089);
#10726=AXIS2_PLACEMENT_3D('',#19680,#13091,#13092);
#10727=AXIS2_PLACEMENT_3D('',#19682,#13093,#13094);
#10728=AXIS2_PLACEMENT_3D('',#19700,#13095,#13096);
#10729=AXIS2_PLACEMENT_3D('',#19701,#13097,#13098);
#10730=AXIS2_PLACEMENT_3D('',#19704,#13099,#13100);
#10731=AXIS2_PLACEMENT_3D('',#19708,#13102,#13103);
#10732=AXIS2_PLACEMENT_3D('',#19737,#13105,#13106);
#10733=AXIS2_PLACEMENT_3D('',#19738,#13107,#13108);
#10734=AXIS2_PLACEMENT_3D('',#19739,#13109,#13110);
#10735=AXIS2_PLACEMENT_3D('',#19740,#13111,#13112);
#10736=AXIS2_PLACEMENT_3D('',#19770,#13115,#13116);
#10737=AXIS2_PLACEMENT_3D('',#19771,#13117,#13118);
#10738=AXIS2_PLACEMENT_3D('',#19772,#13119,#13120);
#10739=AXIS2_PLACEMENT_3D('',#19773,#13121,#13122);
#10740=AXIS2_PLACEMENT_3D('',#19776,#13123,#13124);
#10741=AXIS2_PLACEMENT_3D('',#19779,#13127,#13128);
#10742=AXIS2_PLACEMENT_3D('',#19785,#13132,#13133);
#10743=AXIS2_PLACEMENT_3D('',#19788,#13135,#13136);
#10744=AXIS2_PLACEMENT_3D('',#19789,#13137,#13138);
#10745=AXIS2_PLACEMENT_3D('',#19793,#13141,#13142);
#10746=AXIS2_PLACEMENT_3D('',#19798,#13144,#13145);
#10747=AXIS2_PLACEMENT_3D('',#19844,#13147,#13148);
#10748=AXIS2_PLACEMENT_3D('',#19845,#13149,#13150);
#10749=AXIS2_PLACEMENT_3D('',#19846,#13151,#13152);
#10750=AXIS2_PLACEMENT_3D('',#19847,#13153,#13154);
#10751=AXIS2_PLACEMENT_3D('',#19850,#13155,#13156);
#10752=AXIS2_PLACEMENT_3D('',#19853,#13159,#13160);
#10753=AXIS2_PLACEMENT_3D('',#19855,#13161,#13162);
#10754=AXIS2_PLACEMENT_3D('',#19857,#13163,#13164);
#10755=AXIS2_PLACEMENT_3D('',#19874,#13165,#13166);
#10756=AXIS2_PLACEMENT_3D('',#19877,#13167,#13168);
#10757=AXIS2_PLACEMENT_3D('',#19881,#13170,#13171);
#10758=AXIS2_PLACEMENT_3D('',#19910,#13173,#13174);
#10759=AXIS2_PLACEMENT_3D('',#19911,#13175,#13176);
#10760=AXIS2_PLACEMENT_3D('',#19912,#13177,#13178);
#10761=AXIS2_PLACEMENT_3D('',#19913,#13179,#13180);
#10762=AXIS2_PLACEMENT_3D('',#19916,#13183,#13184);
#10763=AXIS2_PLACEMENT_3D('',#19922,#13188,#13189);
#10764=AXIS2_PLACEMENT_3D('',#19925,#13191,#13192);
#10765=AXIS2_PLACEMENT_3D('',#19926,#13193,#13194);
#10766=AXIS2_PLACEMENT_3D('',#19930,#13197,#13198);
#10767=AXIS2_PLACEMENT_3D('',#19935,#13200,#13201);
#10768=AXIS2_PLACEMENT_3D('',#19987,#13203,#13204);
#10769=AXIS2_PLACEMENT_3D('',#19988,#13205,#13206);
#10770=AXIS2_PLACEMENT_3D('',#19989,#13207,#13208);
#10771=AXIS2_PLACEMENT_3D('',#20026,#13209,#13210);
#10772=AXIS2_PLACEMENT_3D('',#20028,#13211,#13212);
#10773=AXIS2_PLACEMENT_3D('',#20051,#13213,#13214);
#10774=AXIS2_PLACEMENT_3D('',#20055,#13216,#13217);
#10775=AXIS2_PLACEMENT_3D('',#20084,#13219,#13220);
#10776=AXIS2_PLACEMENT_3D('',#20085,#13221,#13222);
#10777=AXIS2_PLACEMENT_3D('',#20086,#13223,#13224);
#10778=AXIS2_PLACEMENT_3D('',#20108,#13225,#13226);
#10779=AXIS2_PLACEMENT_3D('',#20110,#13227,#13228);
#10780=AXIS2_PLACEMENT_3D('',#20111,#13229,#13230);
#10781=AXIS2_PLACEMENT_3D('',#20112,#13231,#13232);
#10782=AXIS2_PLACEMENT_3D('',#20114,#13233,#13234);
#10783=AXIS2_PLACEMENT_3D('',#20137,#13236,#13237);
#10784=AXIS2_PLACEMENT_3D('',#20139,#13238,#13239);
#10785=AXIS2_PLACEMENT_3D('',#20140,#13240,#13241);
#10786=AXIS2_PLACEMENT_3D('',#20141,#13242,#13243);
#10787=AXIS2_PLACEMENT_3D('',#20143,#13244,#13245);
#10788=AXIS2_PLACEMENT_3D('',#20145,#13247,#13248);
#10789=AXIS2_PLACEMENT_3D('',#20149,#13250,#13251);
#10790=AXIS2_PLACEMENT_3D('',#20151,#13252,#13253);
#10791=AXIS2_PLACEMENT_3D('',#20153,#13255,#13256);
#10792=AXIS2_PLACEMENT_3D('',#20158,#13259,#13260);
#10793=AXIS2_PLACEMENT_3D('',#20166,#13264,#13265);
#10794=AXIS2_PLACEMENT_3D('',#20174,#13270,#13271);
#10795=AXIS2_PLACEMENT_3D('',#20177,#13274,#13275);
#10796=AXIS2_PLACEMENT_3D('',#20179,#13277,#13278);
#10797=AXIS2_PLACEMENT_3D('',#20180,#13279,#13280);
#10798=AXIS2_PLACEMENT_3D('',#20185,#13282,#13283);
#10799=AXIS2_PLACEMENT_3D('',#20237,#13285,#13286);
#10800=AXIS2_PLACEMENT_3D('',#20238,#13287,#13288);
#10801=AXIS2_PLACEMENT_3D('',#20239,#13289,#13290);
#10802=AXIS2_PLACEMENT_3D('',#20276,#13291,#13292);
#10803=AXIS2_PLACEMENT_3D('',#20278,#13293,#13294);
#10804=AXIS2_PLACEMENT_3D('',#20301,#13295,#13296);
#10805=AXIS2_PLACEMENT_3D('',#20304,#13298,#13299);
#10806=AXIS2_PLACEMENT_3D('',#20332,#13301,#13302);
#10807=AXIS2_PLACEMENT_3D('',#20333,#13303,#13304);
#10808=AXIS2_PLACEMENT_3D('',#20355,#13305,#13306);
#10809=AXIS2_PLACEMENT_3D('',#20356,#13307,#13308);
#10810=AXIS2_PLACEMENT_3D('',#20357,#13309,#13310);
#10811=AXIS2_PLACEMENT_3D('',#20358,#13311,#13312);
#10812=AXIS2_PLACEMENT_3D('',#20359,#13313,#13314);
#10813=AXIS2_PLACEMENT_3D('',#20381,#13315,#13316);
#10814=AXIS2_PLACEMENT_3D('',#20382,#13317,#13318);
#10815=AXIS2_PLACEMENT_3D('',#20383,#13319,#13320);
#10816=AXIS2_PLACEMENT_3D('',#20384,#13321,#13322);
#10817=AXIS2_PLACEMENT_3D('',#20385,#13323,#13324);
#10818=AXIS2_PLACEMENT_3D('',#20387,#13325,#13326);
#10819=AXIS2_PLACEMENT_3D('',#20389,#13328,#13329);
#10820=AXIS2_PLACEMENT_3D('',#20392,#13332,#13333);
#10821=AXIS2_PLACEMENT_3D('',#20394,#13335,#13336);
#10822=AXIS2_PLACEMENT_3D('',#20422,#13337,#13338);
#10823=AXIS2_PLACEMENT_3D('',#20424,#13339,#13340);
#10824=AXIS2_PLACEMENT_3D('',#20426,#13341,#13342);
#10825=AXIS2_PLACEMENT_3D('',#20427,#13343,#13344);
#10826=AXIS2_PLACEMENT_3D('',#20459,#13345,#13346);
#10827=AXIS2_PLACEMENT_3D('',#20467,#13347,#13348);
#10828=AXIS2_PLACEMENT_3D('',#20468,#13349,#13350);
#10829=AXIS2_PLACEMENT_3D('',#20471,#13351,#13352);
#10830=AXIS2_PLACEMENT_3D('',#20472,#13353,#13354);
#10831=AXIS2_PLACEMENT_3D('',#20473,#13355,#13356);
#10832=AXIS2_PLACEMENT_3D('',#20474,#13357,#13358);
#10833=AXIS2_PLACEMENT_3D('',#20554,#13362,#13363);
#10834=AXIS2_PLACEMENT_3D('',#20562,#13364,#13365);
#10835=AXIS2_PLACEMENT_3D('',#20563,#13366,#13367);
#10836=AXIS2_PLACEMENT_3D('',#20565,#13369,#13370);
#10837=AXIS2_PLACEMENT_3D('',#20567,#13371,#13372);
#10838=AXIS2_PLACEMENT_3D('',#20570,#13374,#13375);
#10839=AXIS2_PLACEMENT_3D('',#20592,#13377,#13378);
#10840=AXIS2_PLACEMENT_3D('',#20620,#13379,#13380);
#10841=AXIS2_PLACEMENT_3D('',#20622,#13381,#13382);
#10842=AXIS2_PLACEMENT_3D('',#20624,#13383,#13384);
#10843=AXIS2_PLACEMENT_3D('',#20625,#13385,#13386);
#10844=AXIS2_PLACEMENT_3D('',#20626,#13387,#13388);
#10845=AXIS2_PLACEMENT_3D('',#20628,#13389,#13390);
#10846=AXIS2_PLACEMENT_3D('',#20630,#13391,#13392);
#10847=AXIS2_PLACEMENT_3D('',#20631,#13393,#13394);
#10848=AXIS2_PLACEMENT_3D('',#20632,#13395,#13396);
#10849=AXIS2_PLACEMENT_3D('',#20681,#13400,#13401);
#10850=AXIS2_PLACEMENT_3D('',#20684,#13404,#13405);
#10851=AXIS2_PLACEMENT_3D('',#20686,#13407,#13408);
#10852=AXIS2_PLACEMENT_3D('',#20689,#13409,#13410);
#10853=AXIS2_PLACEMENT_3D('',#20717,#13413,#13414);
#10854=AXIS2_PLACEMENT_3D('',#20718,#13415,#13416);
#10855=AXIS2_PLACEMENT_3D('',#20719,#13417,#13418);
#10856=AXIS2_PLACEMENT_3D('',#20722,#13421,#13422);
#10857=AXIS2_PLACEMENT_3D('',#20746,#13425,#13426);
#10858=AXIS2_PLACEMENT_3D('',#20747,#13427,#13428);
#10859=AXIS2_PLACEMENT_3D('',#20748,#13429,#13430);
#10860=AXIS2_PLACEMENT_3D('',#20751,#13432,#13433);
#10861=AXIS2_PLACEMENT_3D('',#20752,#13434,#13435);
#10862=AXIS2_PLACEMENT_3D('',#20755,#13438,#13439);
#10863=AXIS2_PLACEMENT_3D('',#20758,#13440,#13441);
#10864=AXIS2_PLACEMENT_3D('',#20786,#13444,#13445);
#10865=AXIS2_PLACEMENT_3D('',#20787,#13446,#13447);
#10866=AXIS2_PLACEMENT_3D('',#20813,#13448,#13449);
#10867=AXIS2_PLACEMENT_3D('',#20815,#13450,#13451);
#10868=AXIS2_PLACEMENT_3D('',#20816,#13452,#13453);
#10869=AXIS2_PLACEMENT_3D('',#20817,#13454,#13455);
#10870=AXIS2_PLACEMENT_3D('',#20818,#13456,#13457);
#10871=AXIS2_PLACEMENT_3D('',#20819,#13458,#13459);
#10872=AXIS2_PLACEMENT_3D('',#20822,#13461,#13462);
#10873=AXIS2_PLACEMENT_3D('',#20849,#13463,#13464);
#10874=AXIS2_PLACEMENT_3D('',#20850,#13465,#13466);
#10875=AXIS2_PLACEMENT_3D('',#20851,#13467,#13468);
#10876=AXIS2_PLACEMENT_3D('',#20853,#13469,#13470);
#10877=AXIS2_PLACEMENT_3D('',#20855,#13472,#13473);
#10878=AXIS2_PLACEMENT_3D('',#20858,#13475,#13476);
#10879=AXIS2_PLACEMENT_3D('',#20859,#13477,#13478);
#10880=AXIS2_PLACEMENT_3D('',#20863,#13480,#13481);
#10881=AXIS2_PLACEMENT_3D('',#20865,#13483,#13484);
#10882=AXIS2_PLACEMENT_3D('',#20866,#13485,#13486);
#10883=AXIS2_PLACEMENT_3D('',#20867,#13487,#13488);
#10884=AXIS2_PLACEMENT_3D('',#20870,#13491,#13492);
#10885=AXIS2_PLACEMENT_3D('',#20871,#13493,#13494);
#10886=AXIS2_PLACEMENT_3D('',#20898,#13496,#13497);
#10887=AXIS2_PLACEMENT_3D('',#20899,#13498,#13499);
#10888=AXIS2_PLACEMENT_3D('',#20900,#13500,#13501);
#10889=AXIS2_PLACEMENT_3D('',#20903,#13503,#13504);
#10890=AXIS2_PLACEMENT_3D('',#20931,#13505,#13506);
#10891=AXIS2_PLACEMENT_3D('',#20972,#13507,#13508);
#10892=AXIS2_PLACEMENT_3D('',#20973,#13509,#13510);
#10893=AXIS2_PLACEMENT_3D('',#20976,#13513,#13514);
#10894=AXIS2_PLACEMENT_3D('',#21003,#13515,#13516);
#10895=AXIS2_PLACEMENT_3D('',#21004,#13517,#13518);
#10896=AXIS2_PLACEMENT_3D('',#21032,#13519,#13520);
#10897=AXIS2_PLACEMENT_3D('',#21034,#13521,#13522);
#10898=AXIS2_PLACEMENT_3D('',#21036,#13523,#13524);
#10899=AXIS2_PLACEMENT_3D('',#21037,#13525,#13526);
#10900=AXIS2_PLACEMENT_3D('',#21063,#13527,#13528);
#10901=AXIS2_PLACEMENT_3D('',#21064,#13529,#13530);
#10902=AXIS2_PLACEMENT_3D('',#21091,#13531,#13532);
#10903=AXIS2_PLACEMENT_3D('',#21093,#13533,#13534);
#10904=AXIS2_PLACEMENT_3D('',#21094,#13535,#13536);
#10905=AXIS2_PLACEMENT_3D('',#21095,#13537,#13538);
#10906=AXIS2_PLACEMENT_3D('',#21096,#13539,#13540);
#10907=AXIS2_PLACEMENT_3D('',#21098,#13542,#13543);
#10908=AXIS2_PLACEMENT_3D('',#21101,#13546,#13547);
#10909=AXIS2_PLACEMENT_3D('',#21104,#13550,#13551);
#10910=AXIS2_PLACEMENT_3D('',#21106,#13553,#13554);
#10911=AXIS2_PLACEMENT_3D('',#21108,#13556,#13557);
#10912=AXIS2_PLACEMENT_3D('',#21111,#13560,#13561);
#10913=AXIS2_PLACEMENT_3D('',#21112,#13562,#13563);
#10914=AXIS2_PLACEMENT_3D('',#21113,#13564,#13565);
#10915=AXIS2_PLACEMENT_3D('',#21114,#13566,#13567);
#10916=AXIS2_PLACEMENT_3D('',#21116,#13569,#13570);
#10917=AXIS2_PLACEMENT_3D('',#21117,#13571,#13572);
#10918=AXIS2_PLACEMENT_3D('',#21118,#13573,#13574);
#10919=AXIS2_PLACEMENT_3D('',#21120,#13576,#13577);
#10920=AXIS2_PLACEMENT_3D('',#21122,#13579,#13580);
#10921=AXIS2_PLACEMENT_3D('',#21124,#13582,#13583);
#10922=AXIS2_PLACEMENT_3D('',#21126,#13585,#13586);
#10923=AXIS2_PLACEMENT_3D('',#21128,#13588,#13589);
#10924=AXIS2_PLACEMENT_3D('',#21129,#13590,#13591);
#10925=AXIS2_PLACEMENT_3D('',#21130,#13592,#13593);
#10926=AXIS2_PLACEMENT_3D('',#21135,#13595,#13596);
#10927=AXIS2_PLACEMENT_3D('',#21138,#13598,#13599);
#10928=AXIS2_PLACEMENT_3D('',#21139,#13600,#13601);
#10929=AXIS2_PLACEMENT_3D('',#21145,#13605,#13606);
#10930=AXIS2_PLACEMENT_3D('',#21149,#13608,#13609);
#10931=AXIS2_PLACEMENT_3D('',#21150,#13610,#13611);
#10932=AXIS2_PLACEMENT_3D('',#21151,#13612,#13613);
#10933=AXIS2_PLACEMENT_3D('',#21153,#13614,#13615);
#10934=AXIS2_PLACEMENT_3D('',#21157,#13617,#13618);
#10935=AXIS2_PLACEMENT_3D('',#21158,#13619,#13620);
#10936=AXIS2_PLACEMENT_3D('',#21559,#13621,#13622);
#10937=AXIS2_PLACEMENT_3D('',#22528,#13623,#13624);
#10938=AXIS2_PLACEMENT_3D('',#22533,#13626,#13627);
#10939=AXIS2_PLACEMENT_3D('',#22536,#13629,#13630);
#10940=AXIS2_PLACEMENT_3D('',#22537,#13631,#13632);
#10941=AXIS2_PLACEMENT_3D('',#22540,#13634,#13635);
#10942=AXIS2_PLACEMENT_3D('',#22541,#13636,#13637);
#10943=AXIS2_PLACEMENT_3D('',#22550,#13642,#13643);
#10944=AXIS2_PLACEMENT_3D('',#22552,#13644,#13645);
#10945=AXIS2_PLACEMENT_3D('',#22554,#13646,#13647);
#10946=AXIS2_PLACEMENT_3D('',#23156,#13649,#13650);
#10947=AXIS2_PLACEMENT_3D('',#23159,#13651,#13652);
#10948=AXIS2_PLACEMENT_3D('',#23161,#13653,#13654);
#10949=AXIS2_PLACEMENT_3D('',#23163,#13655,#13656);
#10950=AXIS2_PLACEMENT_3D('',#23164,#13657,#13658);
#10951=AXIS2_PLACEMENT_3D('',#23165,#13659,#13660);
#10952=AXIS2_PLACEMENT_3D('',#23168,#13661,#13662);
#10953=AXIS2_PLACEMENT_3D('',#23171,#13665,#13666);
#10954=AXIS2_PLACEMENT_3D('',#23174,#13667,#13668);
#10955=AXIS2_PLACEMENT_3D('',#23175,#13669,#13670);
#10956=AXIS2_PLACEMENT_3D('',#23176,#13671,#13672);
#10957=AXIS2_PLACEMENT_3D('',#23177,#13673,#13674);
#10958=AXIS2_PLACEMENT_3D('',#23179,#13675,#13676);
#10959=AXIS2_PLACEMENT_3D('',#23186,#13681,#13682);
#10960=AXIS2_PLACEMENT_3D('',#23188,#13683,#13684);
#10961=AXIS2_PLACEMENT_3D('',#23190,#13686,#13687);
#10962=AXIS2_PLACEMENT_3D('',#23951,#13691,#13692);
#10963=AXIS2_PLACEMENT_3D('',#23953,#13693,#13694);
#10964=AXIS2_PLACEMENT_3D('',#23957,#13696,#13697);
#10965=AXIS2_PLACEMENT_3D('',#23958,#13698,#13699);
#10966=AXIS2_PLACEMENT_3D('',#23959,#13700,#13701);
#10967=AXIS2_PLACEMENT_3D('',#23961,#13702,#13703);
#10968=AXIS2_PLACEMENT_3D('',#23962,#13704,#13705);
#10969=AXIS2_PLACEMENT_3D('',#23963,#13706,#13707);
#10970=AXIS2_PLACEMENT_3D('',#23968,#13709,#13710);
#10971=AXIS2_PLACEMENT_3D('',#23971,#13712,#13713);
#10972=AXIS2_PLACEMENT_3D('',#23973,#13714,#13715);
#10973=AXIS2_PLACEMENT_3D('',#23976,#13717,#13718);
#10974=AXIS2_PLACEMENT_3D('',#23978,#13719,#13720);
#10975=AXIS2_PLACEMENT_3D('',#23979,#13721,#13722);
#10976=AXIS2_PLACEMENT_3D('',#23980,#13723,#13724);
#10977=AXIS2_PLACEMENT_3D('',#23981,#13725,#13726);
#10978=AXIS2_PLACEMENT_3D('',#23984,#13728,#13729);
#10979=AXIS2_PLACEMENT_3D('',#23985,#13730,#13731);
#10980=AXIS2_PLACEMENT_3D('',#23987,#13733,#13734);
#10981=AXIS2_PLACEMENT_3D('',#23989,#13735,#13736);
#10982=AXIS2_PLACEMENT_3D('',#23990,#13737,#13738);
#10983=AXIS2_PLACEMENT_3D('',#23991,#13739,#13740);
#10984=AXIS2_PLACEMENT_3D('',#23995,#13742,#13743);
#10985=AXIS2_PLACEMENT_3D('',#23996,#13744,#13745);
#10986=AXIS2_PLACEMENT_3D('',#23997,#13746,#13747);
#10987=AXIS2_PLACEMENT_3D('',#24003,#13751,#13752);
#10988=AXIS2_PLACEMENT_3D('',#24004,#13753,#13754);
#10989=AXIS2_PLACEMENT_3D('',#24006,#13755,#13756);
#10990=AXIS2_PLACEMENT_3D('',#24008,#13758,#13759);
#10991=AXIS2_PLACEMENT_3D('',#24021,#13762,#13763);
#10992=AXIS2_PLACEMENT_3D('',#24022,#13764,#13765);
#10993=AXIS2_PLACEMENT_3D('',#24024,#13766,#13767);
#10994=AXIS2_PLACEMENT_3D('',#24026,#13769,#13770);
#10995=AXIS2_PLACEMENT_3D('',#24030,#13772,#13773);
#10996=AXIS2_PLACEMENT_3D('',#24034,#13775,#13776);
#10997=AXIS2_PLACEMENT_3D('',#24038,#13778,#13779);
#10998=AXIS2_PLACEMENT_3D('',#24041,#13781,#13782);
#10999=AXIS2_PLACEMENT_3D('',#24044,#13784,#13785);
#11000=AXIS2_PLACEMENT_3D('',#24046,#13786,#13787);
#11001=AXIS2_PLACEMENT_3D('',#24049,#13789,#13790);
#11002=AXIS2_PLACEMENT_3D('',#24122,#13793,#13794);
#11003=AXIS2_PLACEMENT_3D('',#24124,#13795,#13796);
#11004=AXIS2_PLACEMENT_3D('',#24125,#13797,#13798);
#11005=AXIS2_PLACEMENT_3D('',#24126,#13799,#13800);
#11006=AXIS2_PLACEMENT_3D('',#24128,#13801,#13802);
#11007=AXIS2_PLACEMENT_3D('',#24129,#13803,#13804);
#11008=AXIS2_PLACEMENT_3D('',#24132,#13806,#13807);
#11009=AXIS2_PLACEMENT_3D('',#24133,#13808,#13809);
#11010=AXIS2_PLACEMENT_3D('',#24202,#13810,#13811);
#11011=AXIS2_PLACEMENT_3D('',#24206,#13814,#13815);
#11012=AXIS2_PLACEMENT_3D('',#24210,#13818,#13819);
#11013=AXIS2_PLACEMENT_3D('',#24212,#13820,#13821);
#11014=AXIS2_PLACEMENT_3D('',#24214,#13823,#13824);
#11015=AXIS2_PLACEMENT_3D('',#24218,#13827,#13828);
#11016=AXIS2_PLACEMENT_3D('',#24219,#13829,#13830);
#11017=AXIS2_PLACEMENT_3D('',#24220,#13831,#13832);
#11018=AXIS2_PLACEMENT_3D('',#24223,#13835,#13836);
#11019=AXIS2_PLACEMENT_3D('',#24227,#13839,#13840);
#11020=AXIS2_PLACEMENT_3D('',#24228,#13841,#13842);
#11021=AXIS2_PLACEMENT_3D('',#24229,#13843,#13844);
#11022=AXIS2_PLACEMENT_3D('',#24230,#13845,#13846);
#11023=AXIS2_PLACEMENT_3D('',#24231,#13847,#13848);
#11024=AXIS2_PLACEMENT_3D('',#24232,#13849,#13850);
#11025=AXIS2_PLACEMENT_3D('',#24235,#13853,#13854);
#11026=AXIS2_PLACEMENT_3D('',#24239,#13856,#13857);
#11027=AXIS2_PLACEMENT_3D('',#24240,#13858,#13859);
#11028=AXIS2_PLACEMENT_3D('',#24241,#13860,#13861);
#11029=AXIS2_PLACEMENT_3D('',#24247,#13865,#13866);
#11030=AXIS2_PLACEMENT_3D('',#24251,#13868,#13869);
#11031=AXIS2_PLACEMENT_3D('',#24252,#13870,#13871);
#11032=AXIS2_PLACEMENT_3D('',#24253,#13872,#13873);
#11033=AXIS2_PLACEMENT_3D('',#24259,#13877,#13878);
#11034=AXIS2_PLACEMENT_3D('',#24334,#13883,#13884);
#11035=AXIS2_PLACEMENT_3D('',#24358,#13885,#13886);
#11036=AXIS2_PLACEMENT_3D('',#24359,#13887,#13888);
#11037=AXIS2_PLACEMENT_3D('',#24361,#13889,#13890);
#11038=AXIS2_PLACEMENT_3D('',#24363,#13892,#13893);
#11039=AXIS2_PLACEMENT_3D('',#24365,#13894,#13895);
#11040=AXIS2_PLACEMENT_3D('',#24366,#13896,#13897);
#11041=AXIS2_PLACEMENT_3D('',#24367,#13898,#13899);
#11042=AXIS2_PLACEMENT_3D('',#24368,#13900,#13901);
#11043=AXIS2_PLACEMENT_3D('',#24370,#13902,#13903);
#11044=AXIS2_PLACEMENT_3D('',#24373,#13905,#13906);
#11045=AXIS2_PLACEMENT_3D('',#24374,#13907,#13908);
#11046=AXIS2_PLACEMENT_3D('',#24375,#13909,#13910);
#11047=AXIS2_PLACEMENT_3D('',#24376,#13911,#13912);
#11048=AXIS2_PLACEMENT_3D('',#24379,#13914,#13915);
#11049=AXIS2_PLACEMENT_3D('',#24380,#13916,#13917);
#11050=AXIS2_PLACEMENT_3D('',#24382,#13918,#13919);
#11051=AXIS2_PLACEMENT_3D('',#24383,#13920,#13921);
#11052=AXIS2_PLACEMENT_3D('',#24384,#13922,#13923);
#11053=AXIS2_PLACEMENT_3D('',#24387,#13925,#13926);
#11054=AXIS2_PLACEMENT_3D('',#24388,#13927,#13928);
#11055=AXIS2_PLACEMENT_3D('',#24389,#13929,#13930);
#11056=AXIS2_PLACEMENT_3D('',#24390,#13931,#13932);
#11057=AXIS2_PLACEMENT_3D('',#24392,#13933,#13934);
#11058=AXIS2_PLACEMENT_3D('',#24393,#13935,#13936);
#11059=AXIS2_PLACEMENT_3D('',#24394,#13937,#13938);
#11060=AXIS2_PLACEMENT_3D('',#24397,#13940,#13941);
#11061=AXIS2_PLACEMENT_3D('',#24398,#13942,#13943);
#11062=AXIS2_PLACEMENT_3D('',#24400,#13944,#13945);
#11063=AXIS2_PLACEMENT_3D('',#24401,#13946,#13947);
#11064=AXIS2_PLACEMENT_3D('',#24402,#13948,#13949);
#11065=AXIS2_PLACEMENT_3D('',#24406,#13952,#13953);
#11066=AXIS2_PLACEMENT_3D('',#24412,#13957,#13958);
#11067=AXIS2_PLACEMENT_3D('',#24413,#13959,#13960);
#11068=AXIS2_PLACEMENT_3D('',#24414,#13961,#13962);
#11069=AXIS2_PLACEMENT_3D('',#24418,#13965,#13966);
#11070=AXIS2_PLACEMENT_3D('',#24420,#13967,#13968);
#11071=AXIS2_PLACEMENT_3D('',#24422,#13970,#13971);
#11072=AXIS2_PLACEMENT_3D('',#24426,#13974,#13975);
#11073=AXIS2_PLACEMENT_3D('',#24427,#13976,#13977);
#11074=AXIS2_PLACEMENT_3D('',#24428,#13978,#13979);
#11075=AXIS2_PLACEMENT_3D('',#24430,#13980,#13981);
#11076=AXIS2_PLACEMENT_3D('',#24432,#13983,#13984);
#11077=AXIS2_PLACEMENT_3D('',#24436,#13987,#13988);
#11078=AXIS2_PLACEMENT_3D('',#24438,#13989,#13990);
#11079=AXIS2_PLACEMENT_3D('',#24440,#13992,#13993);
#11080=AXIS2_PLACEMENT_3D('',#24444,#13996,#13997);
#11081=AXIS2_PLACEMENT_3D('',#24446,#13999,#14000);
#11082=AXIS2_PLACEMENT_3D('',#24447,#14001,#14002);
#11083=AXIS2_PLACEMENT_3D('',#24448,#14003,#14004);
#11084=AXIS2_PLACEMENT_3D('',#24449,#14005,#14006);
#11085=AXIS2_PLACEMENT_3D('',#24450,#14007,#14008);
#11086=AXIS2_PLACEMENT_3D('',#24451,#14009,#14010);
#11087=AXIS2_PLACEMENT_3D('',#24452,#14011,#14012);
#11088=AXIS2_PLACEMENT_3D('',#24453,#14013,#14014);
#11089=AXIS2_PLACEMENT_3D('',#24454,#14015,#14016);
#11090=AXIS2_PLACEMENT_3D('',#24455,#14017,#14018);
#11091=AXIS2_PLACEMENT_3D('',#24456,#14019,#14020);
#11092=AXIS2_PLACEMENT_3D('',#24457,#14021,#14022);
#11093=AXIS2_PLACEMENT_3D('',#24458,#14023,#14024);
#11094=AXIS2_PLACEMENT_3D('',#24459,#14025,#14026);
#11095=AXIS2_PLACEMENT_3D('',#24460,#14027,#14028);
#11096=AXIS2_PLACEMENT_3D('',#24461,#14029,#14030);
#11097=AXIS2_PLACEMENT_3D('',#24462,#14031,#14032);
#11098=AXIS2_PLACEMENT_3D('',#24463,#14033,#14034);
#11099=AXIS2_PLACEMENT_3D('',#24464,#14035,#14036);
#11100=AXIS2_PLACEMENT_3D('',#24466,#14037,#14038);
#11101=AXIS2_PLACEMENT_3D('',#24468,#14040,#14041);
#11102=AXIS2_PLACEMENT_3D('',#24471,#14043,#14044);
#11103=AXIS2_PLACEMENT_3D('',#24472,#14045,#14046);
#11104=AXIS2_PLACEMENT_3D('',#24473,#14047,#14048);
#11105=AXIS2_PLACEMENT_3D('',#24475,#14049,#14050);
#11106=AXIS2_PLACEMENT_3D('',#24476,#14051,#14052);
#11107=AXIS2_PLACEMENT_3D('',#24477,#14053,#14054);
#11108=AXIS2_PLACEMENT_3D('',#24480,#14056,#14057);
#11109=AXIS2_PLACEMENT_3D('',#24481,#14058,#14059);
#11110=AXIS2_PLACEMENT_3D('',#24482,#14060,#14061);
#11111=AXIS2_PLACEMENT_3D('',#24483,#14062,#14063);
#11112=AXIS2_PLACEMENT_3D('',#24485,#14064,#14065);
#11113=AXIS2_PLACEMENT_3D('',#24486,#14066,#14067);
#11114=AXIS2_PLACEMENT_3D('',#24487,#14068,#14069);
#11115=AXIS2_PLACEMENT_3D('',#24489,#14070,#14071);
#11116=AXIS2_PLACEMENT_3D('',#24491,#14073,#14074);
#11117=AXIS2_PLACEMENT_3D('',#24493,#14075,#14076);
#11118=AXIS2_PLACEMENT_3D('',#24494,#14077,#14078);
#11119=AXIS2_PLACEMENT_3D('',#24495,#14079,#14080);
#11120=AXIS2_PLACEMENT_3D('',#24499,#14083,#14084);
#11121=AXIS2_PLACEMENT_3D('',#24502,#14087,#14088);
#11122=AXIS2_PLACEMENT_3D('',#24504,#14090,#14091);
#11123=AXIS2_PLACEMENT_3D('',#24505,#14092,#14093);
#11124=AXIS2_PLACEMENT_3D('',#24506,#14094,#14095);
#11125=AXIS2_PLACEMENT_3D('',#24510,#14098,#14099);
#11126=AXIS2_PLACEMENT_3D('',#24512,#14100,#14101);
#11127=AXIS2_PLACEMENT_3D('',#24514,#14103,#14104);
#11128=AXIS2_PLACEMENT_3D('',#24518,#14107,#14108);
#11129=AXIS2_PLACEMENT_3D('',#24519,#14109,#14110);
#11130=AXIS2_PLACEMENT_3D('',#24520,#14111,#14112);
#11131=AXIS2_PLACEMENT_3D('',#24522,#14114,#14115);
#11132=AXIS2_PLACEMENT_3D('',#24524,#14117,#14118);
#11133=AXIS2_PLACEMENT_3D('',#24526,#14120,#14121);
#11134=AXIS2_PLACEMENT_3D('',#24528,#14123,#14124);
#11135=AXIS2_PLACEMENT_3D('',#24529,#14125,#14126);
#11136=AXIS2_PLACEMENT_3D('',#24530,#14127,#14128);
#11137=AXIS2_PLACEMENT_3D('',#24531,#14129,#14130);
#11138=AXIS2_PLACEMENT_3D('',#24532,#14131,#14132);
#11139=AXIS2_PLACEMENT_3D('',#24533,#14133,#14134);
#11140=AXIS2_PLACEMENT_3D('',#24534,#14135,#14136);
#11141=AXIS2_PLACEMENT_3D('',#24535,#14137,#14138);
#11142=AXIS2_PLACEMENT_3D('',#24536,#14139,#14140);
#11143=AXIS2_PLACEMENT_3D('',#24537,#14141,#14142);
#11144=AXIS2_PLACEMENT_3D('',#24538,#14143,#14144);
#11145=AXIS2_PLACEMENT_3D('',#24721,#14145,#14146);
#11146=AXIS2_PLACEMENT_3D('',#24875,#14147,#14148);
#11147=AXIS2_PLACEMENT_3D('',#24876,#14149,#14150);
#11148=AXIS2_PLACEMENT_3D('',#24878,#14152,#14153);
#11149=AXIS2_PLACEMENT_3D('',#24879,#14154,#14155);
#11150=AXIS2_PLACEMENT_3D('',#24898,#14156,#14157);
#11151=AXIS2_PLACEMENT_3D('',#24899,#14158,#14159);
#11152=AXIS2_PLACEMENT_3D('',#24909,#14160,#14161);
#11153=AXIS2_PLACEMENT_3D('',#24910,#14162,#14163);
#11154=AXIS2_PLACEMENT_3D('',#24911,#14164,#14165);
#11155=AXIS2_PLACEMENT_3D('',#24930,#14166,#14167);
#11156=AXIS2_PLACEMENT_3D('',#24931,#14168,#14169);
#11157=AXIS2_PLACEMENT_3D('',#24932,#14170,#14171);
#11158=AXIS2_PLACEMENT_3D('',#24942,#14172,#14173);
#11159=AXIS2_PLACEMENT_3D('',#24943,#14174,#14175);
#11160=DIRECTION('axis',(0.,0.,1.));
#11161=DIRECTION('refdir',(1.,0.,0.));
#11162=DIRECTION('axis',(0.,0.,1.));
#11163=DIRECTION('refdir',(1.,0.,0.));
#11164=DIRECTION('axis',(0.,0.,1.));
#11165=DIRECTION('refdir',(1.,0.,0.));
#11166=DIRECTION('center_axis',(-1.,-1.3684555315672E-48,2.46519032881566E-32));
#11167=DIRECTION('ref_axis',(-2.46519032881566E-32,1.78190795452338E-14,
-1.));
#11168=DIRECTION('center_axis',(0.0174338172198071,-0.017433817219807,0.999696015813954));
#11169=DIRECTION('ref_axis',(0.706891831907243,-0.706891831907199,-0.0246551407561847));
#11170=DIRECTION('center_axis',(-1.77743960758428E-14,1.,5.55111512306263E-17));
#11171=DIRECTION('ref_axis',(0.999390827019096,1.77655057052408E-14,-0.0348994967024986));
#11172=DIRECTION('center_axis',(-2.46519032881566E-32,5.55111512312578E-17,
-1.));
#11173=DIRECTION('ref_axis',(0.70710678118656,-0.707106781186535,-3.92523114670937E-17));
#11174=DIRECTION('center_axis',(1.22464679914735E-16,1.,5.55111512312578E-17));
#11175=DIRECTION('ref_axis',(0.694658370458991,-4.51397345450898E-17,-0.719339800338657));
#11176=DIRECTION('center_axis',(-1.77743960758427E-14,1.,5.55111512312578E-17));
#11177=DIRECTION('ref_axis',(0.999390827019096,1.77655057052407E-14,-0.0348994967025031));
#11178=DIRECTION('',(-1.22464679914735E-16,-1.,-5.55111512312578E-17));
#11179=DIRECTION('',(1.22464679914735E-16,1.,5.55111512312578E-17));
#11180=DIRECTION('center_axis',(-1.,-1.3684555315672E-48,2.46519032881566E-32));
#11181=DIRECTION('ref_axis',(-8.60339017515427E-34,0.999390827019096,-0.0348994967025022));
#11182=DIRECTION('center_axis',(-2.46519032881566E-32,5.55111512312578E-17,
-1.));
#11183=DIRECTION('ref_axis',(0.707106781186548,0.707106781186548,3.92523114670943E-17));
#11184=DIRECTION('center_axis',(0.0174338172198087,0.0174338172198086,0.999696015813954));
#11185=DIRECTION('ref_axis',(0.706891831907212,0.706891831907229,-0.024655140756187));
#11186=DIRECTION('center_axis',(1.,-1.22464679914735E-16,-3.1450058655391E-32));
#11187=DIRECTION('ref_axis',(8.50711149883517E-17,0.694658370458991,-0.719339800338657));
#11188=DIRECTION('',(-1.,1.22464679914735E-16,3.1450058655391E-32));
#11189=DIRECTION('center_axis',(-1.,-1.3684555315672E-48,2.46519032881566E-32));
#11190=DIRECTION('ref_axis',(-8.60339017515397E-34,0.999390827019096,-0.034899496702501));
#11191=DIRECTION('',(1.,-1.22464679914735E-16,-3.1450058655391E-32));
#11192=DIRECTION('center_axis',(0.0348782627423746,0.0348782627423746,0.998782765958718));
#11193=DIRECTION('ref_axis',(0.706246066741666,0.706246066741666,-0.0493253122022784));
#11194=DIRECTION('',(0.0348782627423746,0.0348782627423746,0.998782765958718));
#11195=DIRECTION('center_axis',(0.0173914781743214,0.0173914781743215,-0.999697490730983));
#11196=DIRECTION('ref_axis',(0.706892874831054,0.706892874831054,0.024595264303841));
#11197=DIRECTION('',(0.0348782627423746,0.0348782627423746,0.998782765958718));
#11198=DIRECTION('center_axis',(-0.999390827019096,1.20452766501269E-16,
0.034899496702501));
#11199=DIRECTION('ref_axis',(-0.034899496702501,5.9751291030646E-17,-0.999390827019096));
#11200=DIRECTION('',(-0.0348782627423746,0.0348782627423747,-0.998782765958718));
#11201=DIRECTION('',(-1.22464679914735E-16,-1.,-5.55111512312578E-17));
#11202=DIRECTION('center_axis',(0.0348782627423746,-0.0348782627423747,
0.998782765958718));
#11203=DIRECTION('ref_axis',(0.706246066741679,-0.706246066741654,-0.0493253122022785));
#11204=DIRECTION('',(0.0348782627423746,-0.0348782627423747,0.998782765958718));
#11205=DIRECTION('center_axis',(0.0173914781743189,-0.0173914781743171,
-0.999697490730983));
#11206=DIRECTION('ref_axis',(0.706892874831063,-0.706892874831045,0.0245952643038362));
#11207=DIRECTION('center_axis',(-1.,-1.3684555315672E-48,2.46519032881566E-32));
#11208=DIRECTION('ref_axis',(-2.46519032881566E-32,7.11097847272413E-14,
-1.));
#11209=DIRECTION('center_axis',(0.0174338172198058,-0.0174338172198082,
0.999696015813954));
#11210=DIRECTION('ref_axis',(0.706891831907221,-0.706891831907221,-0.0246551407561846));
#11211=DIRECTION('center_axis',(0.,1.,5.55111512312578E-17));
#11212=DIRECTION('ref_axis',(0.999390827019096,1.93731123934694E-18,-0.0348994967024942));
#11213=DIRECTION('center_axis',(-2.46519032881566E-32,5.55111512312578E-17,
-1.));
#11214=DIRECTION('ref_axis',(0.70710678118656,-0.707106781186535,-3.92523114670937E-17));
#11215=DIRECTION('center_axis',(1.22464679914735E-16,1.,5.55111512312578E-17));
#11216=DIRECTION('ref_axis',(0.694658370458991,-4.51397345450898E-17,-0.719339800338657));
#11217=DIRECTION('center_axis',(0.,1.,5.55111512312578E-17));
#11218=DIRECTION('ref_axis',(0.999390827019096,1.93731123934725E-18,-0.0348994967024999));
#11219=DIRECTION('',(-1.22464679914735E-16,-1.,-5.55111512312578E-17));
#11220=DIRECTION('',(1.22464679914735E-16,1.,5.55111512312578E-17));
#11221=DIRECTION('center_axis',(-1.,-3.43081571972146E-14,3.55271367880074E-14));
#11222=DIRECTION('ref_axis',(-3.55271367880079E-14,0.999390827019096,-0.0348994967025035));
#11223=DIRECTION('center_axis',(-2.46519032881566E-32,5.55111512312578E-17,
-1.));
#11224=DIRECTION('ref_axis',(0.707106781186548,0.707106781186548,3.92523114670943E-17));
#11225=DIRECTION('center_axis',(0.0174338172198096,0.0174338172198077,0.999696015813954));
#11226=DIRECTION('ref_axis',(0.706891831907212,0.706891831907229,-0.024655140756187));
#11227=DIRECTION('center_axis',(1.,-1.22464679914735E-16,-3.1450058655391E-32));
#11228=DIRECTION('ref_axis',(8.50711149883517E-17,0.694658370458991,-0.719339800338657));
#11229=DIRECTION('',(-1.,1.22464679914735E-16,3.1450058655391E-32));
#11230=DIRECTION('center_axis',(-1.,-1.3684555315672E-48,2.46519032881566E-32));
#11231=DIRECTION('ref_axis',(-8.60339017515397E-34,0.999390827019096,-0.034899496702501));
#11232=DIRECTION('',(1.,-1.22464679914735E-16,-3.1450058655391E-32));
#11233=DIRECTION('center_axis',(0.0348782627423746,0.0348782627423746,0.998782765958718));
#11234=DIRECTION('ref_axis',(0.706246066741666,0.706246066741666,-0.0493253122022784));
#11235=DIRECTION('',(0.0348782627423746,0.0348782627423746,0.998782765958718));
#11236=DIRECTION('center_axis',(0.0173914781743214,0.0173914781743215,-0.999697490730983));
#11237=DIRECTION('ref_axis',(0.706892874831054,0.706892874831054,0.024595264303841));
#11238=DIRECTION('',(-0.0348782627423746,-0.0348782627423746,-0.998782765958718));
#11239=DIRECTION('center_axis',(-0.999390827019096,1.20452766501269E-16,
0.034899496702501));
#11240=DIRECTION('ref_axis',(-0.034899496702501,5.9751291030646E-17,-0.999390827019096));
#11241=DIRECTION('',(-0.0348782627423746,0.0348782627423747,-0.998782765958718));
#11242=DIRECTION('',(-1.22464679914735E-16,-1.,-5.55111512312578E-17));
#11243=DIRECTION('center_axis',(0.0348782627423746,-0.0348782627423747,
0.998782765958718));
#11244=DIRECTION('ref_axis',(0.706246066741679,-0.706246066741654,-0.0493253122022785));
#11245=DIRECTION('',(0.0348782627423746,-0.0348782627423747,0.998782765958718));
#11246=DIRECTION('center_axis',(0.0173914781743189,-0.0173914781743171,
-0.999697490730983));
#11247=DIRECTION('ref_axis',(0.706892874831063,-0.706892874831045,0.0245952643038362));
#11248=DIRECTION('center_axis',(1.,1.3684555315672E-48,-2.46519032881566E-32));
#11249=DIRECTION('ref_axis',(-2.46519032881566E-32,-1.77080572427715E-14,
-1.));
#11250=DIRECTION('center_axis',(-0.0174338172198071,0.0174338172198068,
0.999696015813954));
#11251=DIRECTION('ref_axis',(-0.706891831907243,0.706891831907199,-0.0246551407561846));
#11252=DIRECTION('center_axis',(1.77743960758428E-14,-1.,-5.55111512318893E-17));
#11253=DIRECTION('ref_axis',(-0.999390827019096,-1.77616310827621E-14,-0.0348994967024986));
#11254=DIRECTION('center_axis',(-2.46519032881566E-32,5.55111512312578E-17,
-1.));
#11255=DIRECTION('ref_axis',(-0.70710678118656,0.707106781186535,3.92523114670937E-17));
#11256=DIRECTION('center_axis',(-2.44929359829471E-16,-1.,-5.55111512312578E-17));
#11257=DIRECTION('ref_axis',(-0.694658370458991,2.10073610419966E-16,-0.719339800338657));
#11258=DIRECTION('center_axis',(0.,-1.,-5.55111512312578E-17));
#11259=DIRECTION('ref_axis',(-0.999390827019096,1.93731123934725E-18,-0.0348994967024999));
#11260=DIRECTION('',(2.44929359829471E-16,1.,5.55111512312578E-17));
#11261=DIRECTION('',(-2.44929359829471E-16,-1.,-5.55111512312578E-17));
#11262=DIRECTION('center_axis',(1.,1.3684555315672E-48,-2.46519032881566E-32));
#11263=DIRECTION('ref_axis',(-8.60339017514991E-34,-0.999390827019096,-0.0348994967024847));
#11264=DIRECTION('center_axis',(-2.46519032881566E-32,5.55111512312578E-17,
-1.));
#11265=DIRECTION('ref_axis',(-0.707106781186548,-0.707106781186547,-3.92523114670943E-17));
#11266=DIRECTION('center_axis',(-0.0174338172198087,-0.0174338172198088,
0.999696015813954));
#11267=DIRECTION('ref_axis',(-0.706891831907212,-0.706891831907229,-0.0246551407561871));
#11268=DIRECTION('center_axis',(-1.,2.44929359829471E-16,8.75520205989387E-32));
#11269=DIRECTION('ref_axis',(-1.70142229976704E-16,-0.694658370458991,-0.719339800338657));
#11270=DIRECTION('',(1.,-2.44929359829471E-16,-8.75520205989387E-32));
#11271=DIRECTION('center_axis',(1.,-1.22464679914735E-16,-8.07538652317042E-32));
#11272=DIRECTION('ref_axis',(-1.22390077740616E-16,-0.999390827019096,-0.0348994967025012));
#11273=DIRECTION('',(-1.,2.44929359829471E-16,8.75520205989387E-32));
#11274=DIRECTION('center_axis',(-0.0348782627423746,-0.0348782627423747,
0.998782765958718));
#11275=DIRECTION('ref_axis',(-0.706246066741666,-0.706246066741666,-0.0493253122022784));
#11276=DIRECTION('',(-0.0348782627423746,-0.0348782627423747,0.998782765958718));
#11277=DIRECTION('center_axis',(-0.0173914781743214,-0.0173914781743212,
-0.999697490730983));
#11278=DIRECTION('ref_axis',(-0.706892874831054,-0.706892874831054,0.0245952643038409));
#11279=DIRECTION('',(0.0348782627423746,0.0348782627423747,-0.998782765958718));
#11280=DIRECTION('center_axis',(0.999390827019096,-2.46717466720579E-16,
0.034899496702501));
#11281=DIRECTION('ref_axis',(0.034899496702501,4.69294239520745E-17,-0.999390827019096));
#11282=DIRECTION('',(0.0348782627423746,-0.0348782627423746,-0.998782765958718));
#11283=DIRECTION('',(2.44929359829471E-16,1.,5.55111512312578E-17));
#11284=DIRECTION('center_axis',(-0.0348782627423746,0.0348782627423746,
0.998782765958718));
#11285=DIRECTION('ref_axis',(-0.706246066741679,0.706246066741654,-0.0493253122022784));
#11286=DIRECTION('',(-0.0348782627423746,0.0348782627423746,0.998782765958718));
#11287=DIRECTION('center_axis',(-0.0173914781743189,0.0173914781743172,
-0.999697490730983));
#11288=DIRECTION('ref_axis',(-0.706892874831063,0.706892874831045,0.0245952643038362));
#11289=DIRECTION('center_axis',(1.,1.3684555315672E-48,-2.46519032881566E-32));
#11290=DIRECTION('ref_axis',(-2.46519032881566E-32,-7.09987624247799E-14,
-1.));
#11291=DIRECTION('center_axis',(-0.0174338172198058,0.017433817219808,0.999696015813954));
#11292=DIRECTION('ref_axis',(-0.706891831907221,0.706891831907221,-0.0246551407561845));
#11293=DIRECTION('center_axis',(0.,-1.,-5.55111512312578E-17));
#11294=DIRECTION('ref_axis',(-0.999390827019096,1.93731123934694E-18,-0.0348994967024942));
#11295=DIRECTION('center_axis',(-2.46519032881566E-32,5.55111512312578E-17,
-1.));
#11296=DIRECTION('ref_axis',(-0.70710678118656,0.707106781186535,3.92523114670937E-17));
#11297=DIRECTION('center_axis',(-2.44929359829471E-16,-1.,-5.55111512312578E-17));
#11298=DIRECTION('ref_axis',(-0.694658370458991,2.10073610419966E-16,-0.719339800338657));
#11299=DIRECTION('center_axis',(0.,-1.,-5.55111512312578E-17));
#11300=DIRECTION('ref_axis',(-0.999390827019096,1.93731123934743E-18,-0.0348994967025031));
#11301=DIRECTION('',(2.44929359829471E-16,1.,5.55111512312578E-17));
#11302=DIRECTION('',(-2.44929359829471E-16,-1.,-5.55111512312578E-17));
#11303=DIRECTION('center_axis',(1.,-1.24063495447519E-15,3.55271367880055E-14));
#11304=DIRECTION('ref_axis',(1.182431018814E-30,-0.999390827019096,-0.0348994967024859));
#11305=DIRECTION('center_axis',(-2.46519032881566E-32,5.55111512312578E-17,
-1.));
#11306=DIRECTION('ref_axis',(-0.707106781186548,-0.707106781186547,-3.92523114670943E-17));
#11307=DIRECTION('center_axis',(-0.0174338172198096,-0.0174338172198079,
0.999696015813954));
#11308=DIRECTION('ref_axis',(-0.706891831907212,-0.706891831907229,-0.0246551407561871));
#11309=DIRECTION('center_axis',(-1.,2.44929359829471E-16,8.75520205989387E-32));
#11310=DIRECTION('ref_axis',(-1.70142229976704E-16,-0.694658370458991,-0.719339800338657));
#11311=DIRECTION('',(1.,-2.44929359829471E-16,-8.75520205989387E-32));
#11312=DIRECTION('center_axis',(1.,-1.22464679914735E-16,-8.07538652317042E-32));
#11313=DIRECTION('ref_axis',(-1.22390077740616E-16,-0.999390827019096,-0.0348994967025012));
#11314=DIRECTION('',(-1.,2.44929359829471E-16,8.75520205989388E-32));
#11315=DIRECTION('center_axis',(-0.0348782627423746,-0.0348782627423747,
0.998782765958718));
#11316=DIRECTION('ref_axis',(-0.706246066741666,-0.706246066741666,-0.0493253122022784));
#11317=DIRECTION('',(-0.0348782627423746,-0.0348782627423747,0.998782765958718));
#11318=DIRECTION('center_axis',(-0.0173914781743214,-0.0173914781743212,
-0.999697490730983));
#11319=DIRECTION('ref_axis',(-0.706892874831054,-0.706892874831054,0.0245952643038409));
#11320=DIRECTION('',(-0.0348782627423746,-0.0348782627423747,0.998782765958718));
#11321=DIRECTION('center_axis',(0.999390827019096,-2.46717466720579E-16,
0.034899496702501));
#11322=DIRECTION('ref_axis',(0.034899496702501,4.69294239520745E-17,-0.999390827019096));
#11323=DIRECTION('',(0.0348782627423746,-0.0348782627423746,-0.998782765958718));
#11324=DIRECTION('',(2.44929359829471E-16,1.,5.55111512312578E-17));
#11325=DIRECTION('center_axis',(-0.0348782627423746,0.0348782627423746,
0.998782765958718));
#11326=DIRECTION('ref_axis',(-0.706246066741679,0.706246066741654,-0.0493253122022784));
#11327=DIRECTION('',(-0.0348782627423746,0.0348782627423746,0.998782765958718));
#11328=DIRECTION('center_axis',(-0.0173914781743189,0.0173914781743172,
-0.999697490730983));
#11329=DIRECTION('ref_axis',(-0.706892874831063,0.706892874831045,0.0245952643038362));
#11330=DIRECTION('center_axis',(-2.44780155481232E-16,-0.999390827019096,
-0.034899496702501));
#11331=DIRECTION('ref_axis',(8.54791138571421E-18,0.0348994967025011,-0.999390827019096));
#11332=DIRECTION('',(-1.,2.44929359829471E-16,8.75520205989387E-32));
#11333=DIRECTION('',(0.0348782627423746,-0.0348782627423747,0.998782765958718));
#11334=DIRECTION('center_axis',(1.49525797067967E-17,0.0610485395348576,
-0.998134798421867));
#11335=DIRECTION('ref_axis',(0.707106781186528,-0.70578788450239,-0.043167836286634));
#11336=DIRECTION('',(1.49525797067967E-17,0.0610485395348575,-0.998134798421867));
#11337=DIRECTION('center_axis',(-1.10889986387291E-14,-0.0610485395348561,
0.998134798421867));
#11338=DIRECTION('ref_axis',(-1.22236258600493E-16,-0.998134798421867,-0.0610485395348561));
#11339=DIRECTION('',(-1.49525797067967E-17,-0.0610485395348575,0.998134798421867));
#11340=DIRECTION('center_axis',(-1.,2.44929359829471E-16,8.75520205989387E-32));
#11341=DIRECTION('ref_axis',(0.,-3.8256069764542E-14,1.));
#11342=DIRECTION('center_axis',(1.,-2.44929359829471E-16,-8.75520205989387E-32));
#11343=DIRECTION('ref_axis',(7.72360243497319E-32,-4.21182509781157E-17,
1.));
#11344=DIRECTION('center_axis',(-1.,2.44929359829471E-16,8.75520205989387E-32));
#11345=DIRECTION('ref_axis',(7.72360243497319E-32,-4.21182509781157E-17,
1.));
#11346=DIRECTION('center_axis',(1.,-1.22464679914735E-16,-8.07538652317042E-32));
#11347=DIRECTION('ref_axis',(8.39107155933399E-17,0.685182990326371,-0.728370969882389));
#11348=DIRECTION('center_axis',(-1.,1.22464679914735E-16,8.07538652317042E-32));
#11349=DIRECTION('ref_axis',(1.22236258600492E-16,0.998134798421867,-0.061048539534856));
#11350=DIRECTION('',(-1.,1.22464679914735E-16,8.07538652317042E-32));
#11351=DIRECTION('center_axis',(-0.998134798421867,2.41083642490419E-16,
0.0610485395348569));
#11352=DIRECTION('ref_axis',(-0.0610485395348569,1.36149980185662E-15,-0.998134798421867));
#11353=DIRECTION('',(1.,-1.22464679914735E-16,-8.07538652317042E-32));
#11354=DIRECTION('center_axis',(1.66148072334587E-14,-0.0610485395348614,
-0.998134798421867));
#11355=DIRECTION('ref_axis',(1.22236258600493E-16,0.998134798421867,-0.0610485395348614));
#11356=DIRECTION('center_axis',(-2.84768528856484E-16,0.999327323451223,
-0.0366728864941761));
#11357=DIRECTION('ref_axis',(-4.49113330605879E-18,-0.0366728864941762,
-0.999327323451223));
#11358=DIRECTION('center_axis',(-1.22236258600493E-16,-0.998134798421867,
0.0610485395348561));
#11359=DIRECTION('ref_axis',(-9.53065955841825E-15,-0.0610485395348562,
-0.998134798421867));
#11360=DIRECTION('center_axis',(1.49525797067965E-17,0.0610485395348561,
0.998134798421867));
#11361=DIRECTION('ref_axis',(0.707106781186528,0.705787884502389,-0.043167836286633));
#11362=DIRECTION('',(-1.49525797067965E-17,-0.0610485395348561,-0.998134798421867));
#11363=DIRECTION('',(1.49525797067965E-17,0.0610485395348561,0.998134798421867));
#11364=DIRECTION('center_axis',(1.,-1.22464679914735E-16,-8.07538652317042E-32));
#11365=DIRECTION('ref_axis',(-1.22236258600492E-16,-0.998134798421867,-0.0610485395348613));
#11366=DIRECTION('center_axis',(-5.29533130449491E-16,-0.999327323451223,
-0.0366728864941763));
#11367=DIRECTION('ref_axis',(4.49113330605864E-18,0.0366728864941763,-0.999327323451223));
#11368=DIRECTION('center_axis',(1.22236258600493E-16,0.998134798421867,
0.0610485395348576));
#11369=DIRECTION('ref_axis',(-9.51570697871145E-15,0.0610485395348576,-0.998134798421867));
#11370=DIRECTION('center_axis',(-1.,1.22464679914735E-16,8.07538652317042E-32));
#11371=DIRECTION('ref_axis',(-8.39107155933395E-17,-0.685182990326367,-0.728370969882393));
#11372=DIRECTION('center_axis',(-0.998134798421867,2.41083642490419E-16,
0.0610485395348569));
#11373=DIRECTION('ref_axis',(-0.0610485395348569,4.0453059957249E-15,-0.998134798421867));
#11374=DIRECTION('',(1.,-1.22464679914735E-16,-8.07538652317042E-32));
#11375=DIRECTION('',(-1.,1.22464679914735E-16,8.07538652317042E-32));
#11376=DIRECTION('center_axis',(1.22236258600493E-16,0.998134798421867,
0.0610485395348576));
#11377=DIRECTION('ref_axis',(1.49525797067967E-17,0.0610485395348576,-0.998134798421867));
#11378=DIRECTION('',(1.,-2.44929359829471E-16,3.33066907387547E-15));
#11379=DIRECTION('',(-1.,2.44929359829471E-16,-3.33066907387547E-15));
#11380=DIRECTION('',(0.0609350948971756,-0.0609350948971762,0.99627999499124));
#11381=DIRECTION('center_axis',(-1.,2.44929359829471E-16,-3.33066907387547E-15));
#11382=DIRECTION('ref_axis',(2.44929359829471E-16,1.,5.55111512312573E-17));
#11383=DIRECTION('',(-1.,2.44929359829471E-16,-3.33066907387547E-15));
#11384=DIRECTION('center_axis',(-0.998134798421867,2.41083642490419E-16,
0.0610485395348569));
#11385=DIRECTION('ref_axis',(-0.0610485395348569,7.03601914511734E-17,-0.998134798421867));
#11386=DIRECTION('center_axis',(-1.22236258600493E-16,-0.998134798421867,
0.0610485395348561));
#11387=DIRECTION('ref_axis',(1.49525797067965E-17,0.0610485395348562,0.998134798421867));
#11388=DIRECTION('',(-0.0609350948971756,-0.0609350948971748,-0.99627999499124));
#11389=DIRECTION('',(-1.,2.44929359829471E-16,-3.33066907387547E-15));
#11390=DIRECTION('center_axis',(1.49525797067969E-17,0.0610485395348582,
-0.998134798421867));
#11391=DIRECTION('ref_axis',(0.707106781186528,-0.70578788450239,-0.0431678362866344));
#11392=DIRECTION('',(1.49525797067969E-17,0.0610485395348581,-0.998134798421867));
#11393=DIRECTION('center_axis',(-7.47628985339814E-18,-0.0610485395348561,
0.998134798421867));
#11394=DIRECTION('ref_axis',(-1.22236258600493E-16,-0.998134798421867,-0.0610485395348561));
#11395=DIRECTION('',(-1.49525797067969E-17,-0.0610485395348581,0.998134798421867));
#11396=DIRECTION('center_axis',(1.,-1.22464679914735E-16,-8.07538652317042E-32));
#11397=DIRECTION('ref_axis',(-1.22236258600492E-16,-0.998134798421867,-0.0610485395348615));
#11398=DIRECTION('center_axis',(1.21908196995289E-16,-0.999327323451223,
-0.0366728864941763));
#11399=DIRECTION('ref_axis',(4.49113330605863E-18,0.0366728864941763,-0.999327323451223));
#11400=DIRECTION('center_axis',(1.22236258600493E-16,0.998134798421867,
0.0610485395348582));
#11401=DIRECTION('ref_axis',(6.52941392226448E-15,0.0610485395348581,-0.998134798421867));
#11402=DIRECTION('center_axis',(-1.,1.22464679914735E-16,8.07538652317042E-32));
#11403=DIRECTION('ref_axis',(-8.39107155933395E-17,-0.685182990326367,-0.728370969882393));
#11404=DIRECTION('center_axis',(-0.998134798421867,2.41083642490419E-16,
0.0610485395348569));
#11405=DIRECTION('ref_axis',(-0.0610485395348569,4.0453059957249E-15,-0.998134798421867));
#11406=DIRECTION('',(1.,-1.22464679914735E-16,-8.07538652317042E-32));
#11407=DIRECTION('',(-1.,1.22464679914735E-16,8.07538652317042E-32));
#11408=DIRECTION('center_axis',(-1.,2.44929359829471E-16,8.75520205989387E-32));
#11409=DIRECTION('ref_axis',(0.,-6.37601162742367E-15,1.));
#11410=DIRECTION('center_axis',(-1.,2.44929359829471E-16,8.75520205989387E-32));
#11411=DIRECTION('ref_axis',(7.72360243497319E-32,-4.21182509781157E-17,
1.));
#11412=DIRECTION('center_axis',(1.,-2.44929359829471E-16,-8.75520205989387E-32));
#11413=DIRECTION('ref_axis',(7.72360243497319E-32,-4.21182509781157E-17,
1.));
#11414=DIRECTION('center_axis',(1.,-1.22464679914735E-16,-8.07538652317042E-32));
#11415=DIRECTION('ref_axis',(8.39107155933399E-17,0.685182990326371,-0.728370969882389));
#11416=DIRECTION('center_axis',(-1.,1.22464679914735E-16,8.07538652317042E-32));
#11417=DIRECTION('ref_axis',(1.22236258600492E-16,0.998134798421867,-0.061048539534856));
#11418=DIRECTION('',(-1.,1.22464679914735E-16,8.07538652317042E-32));
#11419=DIRECTION('center_axis',(-0.998134798421867,2.41083642490419E-16,
0.0610485395348569));
#11420=DIRECTION('ref_axis',(-0.0610485395348569,1.36149980185662E-15,-0.998134798421867));
#11421=DIRECTION('',(1.,-1.22464679914735E-16,-8.07538652317042E-32));
#11422=DIRECTION('center_axis',(1.66148072334587E-14,-0.0610485395348614,
-0.998134798421867));
#11423=DIRECTION('ref_axis',(1.22236258600493E-16,0.998134798421867,-0.0610485395348614));
#11424=DIRECTION('center_axis',(-2.84768528856484E-16,0.999327323451223,
-0.0366728864941761));
#11425=DIRECTION('ref_axis',(-4.49113330605879E-18,-0.0366728864941762,
-0.999327323451223));
#11426=DIRECTION('center_axis',(-1.22236258600493E-16,-0.998134798421867,
0.0610485395348564));
#11427=DIRECTION('ref_axis',(-9.53065955841825E-15,-0.0610485395348564,
-0.998134798421867));
#11428=DIRECTION('center_axis',(1.49525797067966E-17,0.0610485395348564,
0.998134798421867));
#11429=DIRECTION('ref_axis',(0.707106781186528,0.705787884502389,-0.0431678362866332));
#11430=DIRECTION('',(-1.49525797067966E-17,-0.0610485395348564,-0.998134798421867));
#11431=DIRECTION('',(1.49525797067966E-17,0.0610485395348564,0.998134798421867));
#11432=DIRECTION('center_axis',(1.22236258600493E-16,0.998134798421867,
0.0610485395348582));
#11433=DIRECTION('ref_axis',(1.49525797067969E-17,0.0610485395348582,-0.998134798421867));
#11434=DIRECTION('',(1.,-2.44929359829471E-16,3.33066907387547E-15));
#11435=DIRECTION('',(-1.,2.44929359829471E-16,-3.33066907387547E-15));
#11436=DIRECTION('',(0.0609350948971756,-0.060935094897177,0.996279994991239));
#11437=DIRECTION('center_axis',(-1.,2.44929359829471E-16,-3.33066907387547E-15));
#11438=DIRECTION('ref_axis',(2.44929359829471E-16,1.,5.55111512312573E-17));
#11439=DIRECTION('',(-1.,2.44929359829471E-16,-3.33066907387547E-15));
#11440=DIRECTION('center_axis',(-0.998134798421867,2.41083642490419E-16,
0.0610485395348569));
#11441=DIRECTION('ref_axis',(-0.0610485395348569,7.03601914511734E-17,-0.998134798421867));
#11442=DIRECTION('center_axis',(-1.22236258600493E-16,-0.998134798421867,
0.0610485395348564));
#11443=DIRECTION('ref_axis',(1.49525797067966E-17,0.0610485395348564,0.998134798421867));
#11444=DIRECTION('',(-0.0609350948971756,-0.0609350948971751,-0.99627999499124));
#11445=DIRECTION('',(-1.,2.44929359829471E-16,-3.33066907387547E-15));
#11446=DIRECTION('center_axis',(0.0348663205140341,0.0435928661237764,0.998440785283197));
#11447=DIRECTION('ref_axis',(-0.706138759600912,-0.705896685157261,0.055479023723169));
#11448=DIRECTION('',(0.0348663205140341,0.0435928661237764,0.998440785283197));
#11449=DIRECTION('center_axis',(-0.034866320514033,-0.0435928661237854,
-0.998440785283197));
#11450=DIRECTION('ref_axis',(-1.23815888097845E-16,-0.999048221581857,0.0436193873653418));
#11451=DIRECTION('',(-0.0348663205140341,-0.0435928661237764,-0.998440785283197));
#11452=DIRECTION('center_axis',(-0.999997384998435,-9.9753984560207E-5,
-0.00228474187489288));
#11453=DIRECTION('ref_axis',(-1.22514845490862E-16,-0.999048221581859,0.0436193873653119));
#11454=DIRECTION('center_axis',(3.42762215548675E-16,-0.999657046477968,
0.0261875815406083));
#11455=DIRECTION('ref_axis',(3.20705379111172E-18,0.0261875815406083,0.999657046477968));
#11456=DIRECTION('center_axis',(1.22348120675408E-16,0.999048221581858,
-0.0436193873653328));
#11457=DIRECTION('ref_axis',(1.5429686226449E-14,0.0436193873653328,0.999048221581858));
#11458=DIRECTION('center_axis',(0.999250459394965,-1.20224011350591E-16,
-0.038710714265573));
#11459=DIRECTION('ref_axis',(-0.038710714265573,6.02102386011819E-17,-0.999250459394965));
#11460=DIRECTION('center_axis',(-0.999390827019096,2.42842844241885E-16,
0.034899496702501));
#11461=DIRECTION('ref_axis',(-0.034899496702501,6.40252467235026E-17,-0.999390827019096));
#11462=DIRECTION('center_axis',(0.0348663205140341,-0.0435928661237772,
0.998440785283197));
#11463=DIRECTION('ref_axis',(-0.706138759601037,0.705896685157136,0.0554790237231684));
#11464=DIRECTION('',(0.0348663205140341,-0.0435928661237772,0.998440785283197));
#11465=DIRECTION('center_axis',(-0.034866320514033,0.0435928661237712,-0.998440785283197));
#11466=DIRECTION('ref_axis',(-0.999390827019096,1.21444895989503E-16,0.0348994967024999));
#11467=DIRECTION('',(-0.0348663205140341,0.0435928661237772,-0.998440785283197));
#11468=DIRECTION('center_axis',(-0.999997384998435,9.97539845643478E-5,
-0.00228474187498169));
#11469=DIRECTION('ref_axis',(-0.00228474188634924,1.77580451872217E-13,
0.99999738997385));
#11470=DIRECTION('center_axis',(-1.22348120675408E-16,-0.999048221581858,
-0.0436193873653336));
#11471=DIRECTION('ref_axis',(1.54190025578255E-14,-0.0436193873653336,0.999048221581858));
#11472=DIRECTION('center_axis',(5.87607575991543E-16,0.999657046477968,
0.0261875815406085));
#11473=DIRECTION('ref_axis',(-3.20705379111156E-18,-0.0261875815406085,
0.999657046477968));
#11474=DIRECTION('center_axis',(0.998134798422168,-7.33668384964353E-11,
-0.0610485395299274));
#11475=DIRECTION('ref_axis',(0.0139501756597554,0.97354166622917,0.228083354751708));
#11476=DIRECTION('center_axis',(-1.,1.22464679914735E-16,8.07538652317042E-32));
#11477=DIRECTION('ref_axis',(-1.22348120675407E-16,-0.999048221581857,0.0436193873653419));
#11478=DIRECTION('center_axis',(3.42762215548675E-16,-0.999657046477968,
0.0261875815406083));
#11479=DIRECTION('ref_axis',(3.20705379111172E-18,0.0261875815406083,0.999657046477968));
#11480=DIRECTION('center_axis',(1.,-1.22464679914735E-16,-8.07538652317042E-32));
#11481=DIRECTION('ref_axis',(-8.46859250332393E-17,-0.691513055782297,0.722363962059729));
#11482=DIRECTION('center_axis',(0.998134798421867,-2.41083642490419E-16,
-0.0610485395348569));
#11483=DIRECTION('ref_axis',(0.0610485395348569,5.13157969943759E-15,0.998134798421867));
#11484=DIRECTION('',(-1.,1.22464679914735E-16,8.07538652317042E-32));
#11485=DIRECTION('center_axis',(0.998134798421454,-1.08690973324267E-10,
-0.0610485395416113));
#11486=DIRECTION('ref_axis',(-0.0271976515563995,0.895277640841385,-0.444677673781021));
#11487=DIRECTION('center_axis',(5.87607575991543E-16,0.999657046477968,
0.0261875815406085));
#11488=DIRECTION('ref_axis',(-3.20705379111156E-18,-0.0261875815406085,
0.999657046477968));
#11489=DIRECTION('center_axis',(-1.,1.22464679914735E-16,8.07538652317042E-32));
#11490=DIRECTION('ref_axis',(7.39557098644698E-32,-5.55111512312578E-17,
1.));
#11491=DIRECTION('center_axis',(-1.,1.22464679914735E-16,8.07538652317042E-32));
#11492=DIRECTION('ref_axis',(8.46859250332394E-17,0.691513055782297,0.722363962059729));
#11493=DIRECTION('center_axis',(0.998134798421867,-2.41083642490419E-16,
-0.0610485395348569));
#11494=DIRECTION('ref_axis',(0.0610485395348569,-5.25734750263315E-15,0.998134798421867));
#11495=DIRECTION('',(1.,-1.22464679914735E-16,-8.07538652317042E-32));
#11496=DIRECTION('center_axis',(-2.44929359829471E-16,-1.,-5.55111512312578E-17));
#11497=DIRECTION('ref_axis',(-0.694658370458995,1.30210849533443E-16,0.719339800338654));
#11498=DIRECTION('',(2.44929359829471E-16,1.,5.55111512312578E-17));
#11499=DIRECTION('center_axis',(1.22382300796503E-16,0.999327323451223,
0.0366728864941765));
#11500=DIRECTION('ref_axis',(-4.49113330605865E-18,-0.0366728864941765,
0.999327323451223));
#11501=DIRECTION('center_axis',(1.22382300796503E-16,0.999327323451223,
0.0366728864941765));
#11502=DIRECTION('ref_axis',(-4.49113330605865E-18,-0.0366728864941765,
0.999327323451223));
#11503=DIRECTION('',(-2.44929359829471E-16,-1.,-5.55111512312578E-17));
#11504=DIRECTION('center_axis',(7.39557098644698E-32,-5.55111512312578E-17,
1.));
#11505=DIRECTION('ref_axis',(-2.44929359829471E-16,-1.,-5.55111512312578E-17));
#11506=DIRECTION('',(2.44929359829471E-16,1.,5.55111512312578E-17));
#11507=DIRECTION('',(2.44929359829471E-16,1.,5.55111512312578E-17));
#11508=DIRECTION('center_axis',(7.39557098644698E-32,-5.55111512312578E-17,
1.));
#11509=DIRECTION('ref_axis',(0.707106781186547,-0.707106781186548,-3.92523114670944E-17));
#11510=DIRECTION('',(-1.,2.44929359829473E-16,8.75520205989388E-32));
#11511=DIRECTION('',(-2.44929359829471E-16,-1.,-5.55111512312578E-17));
#11512=DIRECTION('',(1.,-2.44929359829468E-16,-8.75520205989386E-32));
#11513=DIRECTION('center_axis',(7.39557098644698E-32,-5.55111512312578E-17,
1.));
#11514=DIRECTION('ref_axis',(0.70710678118656,0.707106781186535,3.92523114670936E-17));
#11515=DIRECTION('',(2.44929359829471E-16,1.,5.55111512312578E-17));
#11516=DIRECTION('',(-1.,1.22464679914735E-16,8.07538652317042E-32));
#11517=DIRECTION('',(2.44929359829471E-16,1.,5.55111512312578E-17));
#11518=DIRECTION('',(1.,-1.22464679914735E-16,-8.07538652317042E-32));
#11519=DIRECTION('center_axis',(1.22348120675408E-16,0.999048221581858,
-0.0436193873653328));
#11520=DIRECTION('ref_axis',(1.06836686235447E-17,0.0436193873653328,0.999048221581858));
#11521=DIRECTION('',(-1.,2.44929359829471E-16,-3.33066907387547E-15));
#11522=DIRECTION('',(-0.0609906510962985,-0.0435381827808628,-0.9971883308177));
#11523=DIRECTION('center_axis',(-1.,2.44929359829471E-16,-3.33066907387547E-15));
#11524=DIRECTION('ref_axis',(2.44929359829471E-16,1.,5.55111512312573E-17));
#11525=DIRECTION('',(1.,-2.44929359829471E-16,3.33066907387547E-15));
#11526=DIRECTION('center_axis',(0.998134798421867,-2.41083642490419E-16,
-0.0610485395348569));
#11527=DIRECTION('ref_axis',(-0.0610485395348569,7.03601914511734E-17,-0.998134798421867));
#11528=DIRECTION('center_axis',(0.0348663205140341,0.0435928661237811,0.998440785283197));
#11529=DIRECTION('ref_axis',(-0.706138759600912,-0.705896685157261,0.0554790237231723));
#11530=DIRECTION('',(0.0348663205140341,0.0435928661237812,0.998440785283197));
#11531=DIRECTION('center_axis',(-0.034866320514033,-0.0435928661237854,
-0.998440785283197));
#11532=DIRECTION('ref_axis',(-1.23815888097845E-16,-0.999048221581857,0.0436193873653418));
#11533=DIRECTION('',(-0.0348663205140341,-0.0435928661237811,-0.998440785283197));
#11534=DIRECTION('center_axis',(-0.999997384998435,-9.97539845602247E-5,
-0.00228474187489288));
#11535=DIRECTION('ref_axis',(-1.22528398018018E-16,-0.999048221581858,0.0436193873653197));
#11536=DIRECTION('center_axis',(-5.87607575991543E-16,-0.999657046477968,
0.0261875815406083));
#11537=DIRECTION('ref_axis',(3.20705379111171E-18,0.0261875815406083,0.999657046477968));
#11538=DIRECTION('center_axis',(1.22348120675408E-16,0.999048221581858,
-0.0436193873653375));
#11539=DIRECTION('ref_axis',(-1.27038557921684E-14,0.0436193873653375,0.999048221581858));
#11540=DIRECTION('center_axis',(0.999250459394965,-1.20224011350591E-16,
-0.038710714265573));
#11541=DIRECTION('ref_axis',(-0.038710714265573,6.02102386011819E-17,-0.999250459394965));
#11542=DIRECTION('center_axis',(-0.999390827019096,2.42842844241885E-16,
0.034899496702501));
#11543=DIRECTION('ref_axis',(-0.034899496702501,6.40252467235026E-17,-0.999390827019096));
#11544=DIRECTION('center_axis',(0.0348344811683452,-0.0610114888889291,
0.997529025715687));
#11545=DIRECTION('ref_axis',(-0.705924422629847,0.705037220908232,0.0677733477756137));
#11546=DIRECTION('',(0.0348344811683452,-0.0610114888889291,0.997529025715687));
#11547=DIRECTION('center_axis',(-0.0348344811683441,0.0610114888889305,
-0.997529025715687));
#11548=DIRECTION('ref_axis',(-0.999390827019096,1.21661736424E-16,0.0348994967024999));
#11549=DIRECTION('',(-0.0348344811683452,0.0610114888889291,-0.997529025715687));
#11550=DIRECTION('center_axis',(-0.999998756654243,9.62689200726465E-5,
-0.00157398293002598));
#11551=DIRECTION('ref_axis',(-0.00157398293731958,-5.53179589569596E-17,
0.999998761288089));
#11552=DIRECTION('center_axis',(-1.22236258600493E-16,-0.998134798421867,
-0.0610485395348547));
#11553=DIRECTION('ref_axis',(-3.70131707281189E-15,-0.0610485395348547,
0.998134798421867));
#11554=DIRECTION('center_axis',(0.998134798422045,-4.07262604165702E-11,
-0.0610485395319516));
#11555=DIRECTION('ref_axis',(0.0139475160069468,0.973551890932951,0.228039870325591));
#11556=DIRECTION('center_axis',(-1.,1.22464679914735E-16,8.07538652317042E-32));
#11557=DIRECTION('ref_axis',(-1.22348120675407E-16,-0.999048221581857,0.0436193873653419));
#11558=DIRECTION('center_axis',(-5.87607575991543E-16,-0.999657046477968,
0.0261875815406083));
#11559=DIRECTION('ref_axis',(3.20705379111171E-18,0.0261875815406083,0.999657046477968));
#11560=DIRECTION('center_axis',(1.,-1.22464679914735E-16,-8.07538652317042E-32));
#11561=DIRECTION('ref_axis',(-8.46859250332393E-17,-0.691513055782297,0.722363962059729));
#11562=DIRECTION('center_axis',(0.998134798421867,-2.41083642490419E-16,
-0.0610485395348569));
#11563=DIRECTION('ref_axis',(0.0610485395348569,5.13157969943759E-15,0.998134798421867));
#11564=DIRECTION('center_axis',(0.998134798420887,-1.95651383736996E-10,
-0.0610485395508731));
#11565=DIRECTION('ref_axis',(-0.0259311637712137,0.905304562066083,-0.423970782776135));
#11566=DIRECTION('center_axis',(-1.,1.22464679914735E-16,8.07538652317042E-32));
#11567=DIRECTION('ref_axis',(7.39557098644698E-32,-5.55111512312578E-17,
1.));
#11568=DIRECTION('center_axis',(-1.,1.22464679914735E-16,8.07538652317042E-32));
#11569=DIRECTION('ref_axis',(8.39107155933401E-17,0.685182990326371,0.728370969882389));
#11570=DIRECTION('center_axis',(0.998134798421867,-2.41083642490419E-16,
-0.0610485395348569));
#11571=DIRECTION('ref_axis',(0.0610485395348569,1.23573199866106E-15,0.998134798421867));
#11572=DIRECTION('center_axis',(-2.44929359829471E-16,-1.,-5.55111512312578E-17));
#11573=DIRECTION('ref_axis',(-0.694658370458995,1.30210849533443E-16,0.719339800338654));
#11574=DIRECTION('center_axis',(-1.22464679914735E-16,-1.,-5.55111512312578E-17));
#11575=DIRECTION('ref_axis',(7.39557098644698E-32,-5.55111512312578E-17,
1.));
#11576=DIRECTION('',(-2.44929359829471E-16,-1.,-5.55111512312578E-17));
#11577=DIRECTION('center_axis',(1.22348120675408E-16,0.999048221581858,
-0.0436193873653375));
#11578=DIRECTION('ref_axis',(1.06836686235459E-17,0.0436193873653375,0.999048221581858));
#11579=DIRECTION('',(-1.,2.44929359829471E-16,-3.33066907387547E-15));
#11580=DIRECTION('',(-0.0609906510962984,-0.0435381827808676,-0.997188330817699));
#11581=DIRECTION('center_axis',(-1.,2.44929359829471E-16,-3.33066907387547E-15));
#11582=DIRECTION('ref_axis',(2.44929359829471E-16,1.,5.55111512312573E-17));
#11583=DIRECTION('',(1.,-2.44929359829471E-16,3.33066907387547E-15));
#11584=DIRECTION('center_axis',(0.998134798421867,-2.41083642490419E-16,
-0.0610485395348569));
#11585=DIRECTION('ref_axis',(-0.0610485395348569,7.03601914511734E-17,-0.998134798421867));
#11586=DIRECTION('center_axis',(-1.,1.22464679914735E-16,8.07538652317042E-32));
#11587=DIRECTION('ref_axis',(1.22446027950813E-16,0.999847695156391,0.0174524064372845));
#11588=DIRECTION('center_axis',(1.06861098686198E-18,0.0087258709009493,
-0.999961928863804));
#11589=DIRECTION('ref_axis',(-3.54033237998918E-14,0.999961928863804,0.0087258709009493));
#11590=DIRECTION('center_axis',(-1.22464679914735E-16,-1.,-5.55111512312578E-17));
#11591=DIRECTION('ref_axis',(-7.39557098644698E-32,5.55111512312578E-17,
-1.));
#11592=DIRECTION('center_axis',(7.39557098644698E-32,-5.55111512312578E-17,
1.));
#11593=DIRECTION('ref_axis',(-3.13059372777907E-14,1.,5.55111512312578E-17));
#11594=DIRECTION('center_axis',(-0.698541261768249,0.0481020795685497,-0.713951185690173));
#11595=DIRECTION('ref_axis',(0.480107135033295,0.771336673977333,-0.417776105429339));
#11596=DIRECTION('center_axis',(1.22464679914735E-16,1.,5.55111512312578E-17));
#11597=DIRECTION('ref_axis',(-7.39557098644698E-32,5.55111512312578E-17,
-1.));
#11598=DIRECTION('center_axis',(-0.602179995893645,-0.0139333093563554,
0.798238758414993));
#11599=DIRECTION('ref_axis',(-0.798316253581364,1.30575464726715E-16,-0.602238457147844));
#11600=DIRECTION('center_axis',(-0.402306234437829,0.81890215251529,-0.409327446353503));
#11601=DIRECTION('ref_axis',(0.574020579544337,0.573933153429762,0.584038620001925));
#11602=DIRECTION('center_axis',(-4.44235303249218E-15,-0.0174524064372816,
0.999847695156391));
#11603=DIRECTION('ref_axis',(1.22446027950813E-16,0.999847695156391,0.0174524064372816));
#11604=DIRECTION('center_axis',(1.,1.76438096037139E-14,9.05472473342811E-31));
#11605=DIRECTION('ref_axis',(7.39557098644699E-32,-5.55111512312578E-17,
1.));
#11606=DIRECTION('center_axis',(1.22464679914735E-16,1.,5.55111512312578E-17));
#11607=DIRECTION('ref_axis',(1.,-1.22464679914735E-16,-8.07538652317042E-32));
#11608=DIRECTION('center_axis',(-1.,2.44929359829468E-16,8.75520205989386E-32));
#11609=DIRECTION('ref_axis',(1.71673257403503E-16,0.700909264299841,0.713250449154192));
#11610=DIRECTION('',(-1.,2.44929359829468E-16,8.75520205989386E-32));
#11611=DIRECTION('',(1.,-2.44929359829468E-16,-8.75520205989386E-32));
#11612=DIRECTION('',(1.,-2.44929359829468E-16,-8.75520205989386E-32));
#11613=DIRECTION('center_axis',(-0.698539233547246,-0.0480992388864774,
-0.713953361511638));
#11614=DIRECTION('ref_axis',(-0.480119042586464,0.771322189293934,0.417789163632412));
#11615=DIRECTION('center_axis',(-0.602179995893642,0.0139333093563561,0.798238758414995));
#11616=DIRECTION('ref_axis',(1.40512601554121E-16,0.999847695156391,-0.0174524064372866));
#11617=DIRECTION('center_axis',(-1.22464679914735E-16,-1.,-5.55111512312578E-17));
#11618=DIRECTION('ref_axis',(-0.62467671621805,1.19848574729876E-16,-0.780883474159259));
#11619=DIRECTION('center_axis',(1.22464679914735E-16,1.,5.55111512312578E-17));
#11620=DIRECTION('ref_axis',(-0.330995865412795,9.29174127130365E-17,-0.943632204346394));
#11621=DIRECTION('',(1.22464679914735E-16,1.,5.55111512312578E-17));
#11622=DIRECTION('',(1.22464679914735E-16,1.,5.55111512312578E-17));
#11623=DIRECTION('center_axis',(-0.0348941878126143,0.0174417781380944,
0.999238800303651));
#11624=DIRECTION('ref_axis',(-0.706460917912191,0.706783874132045,-0.0370071172825321));
#11625=DIRECTION('center_axis',(-0.71933795527993,0.0121234935610393,0.694554480942686));
#11626=DIRECTION('ref_axis',(-0.694660281068156,-0.0125541783613092,-0.71922839662515));
#11627=DIRECTION('',(-0.0348941878126143,0.0174417781380944,0.999238800303651));
#11628=DIRECTION('center_axis',(-0.0348941878126145,0.0174417781380968,
0.999238800303651));
#11629=DIRECTION('ref_axis',(1.20129600711394E-16,0.999847695156391,-0.0174524064372859));
#11630=DIRECTION('',(0.0348941878126143,-0.0174417781380944,-0.999238800303651));
#11631=DIRECTION('center_axis',(2.46519032881566E-32,-1.1921338553981E-12,
1.));
#11632=DIRECTION('ref_axis',(-0.894481690354111,0.44710458018371,5.33008506940556E-13));
#11633=DIRECTION('center_axis',(-5.81670938244268E-14,-0.999815719979761,
0.0191970331393296));
#11634=DIRECTION('ref_axis',(0.33368951731216,-0.0180967174786739,-0.942509318178062));
#11635=DIRECTION('center_axis',(-2.44892055901629E-16,-0.999847695156391,
0.0174524064372834));
#11636=DIRECTION('ref_axis',(6.86428888474166E-15,0.0174524064372834,0.999847695156391));
#11637=DIRECTION('center_axis',(1.22464679914735E-16,1.,5.55111512312578E-17));
#11638=DIRECTION('ref_axis',(1.,-1.22464679914735E-16,-8.07538652317042E-32));
#11639=DIRECTION('center_axis',(-1.06861098686227E-18,-0.0087258709009503,
-0.999961928863804));
#11640=DIRECTION('ref_axis',(-1.22460017545227E-16,-0.999961928863804,0.0087258709009503));
#11641=DIRECTION('center_axis',(-1.,1.22464679914735E-16,8.07538652317042E-32));
#11642=DIRECTION('ref_axis',(-7.39557098644698E-32,5.55111512312578E-17,
-1.));
#11643=DIRECTION('center_axis',(7.39557098644698E-32,-5.55111512312578E-17,
1.));
#11644=DIRECTION('ref_axis',(3.90148082460402E-15,-1.,-5.55111512312578E-17));
#11645=DIRECTION('center_axis',(0.40230623443784,0.818902152515291,0.40932744635349));
#11646=DIRECTION('ref_axis',(0.574020579544348,-0.573933153429758,0.584038620001918));
#11647=DIRECTION('center_axis',(-1.22464679914735E-16,-1.,-5.55111512312578E-17));
#11648=DIRECTION('ref_axis',(7.39557098644698E-32,-5.55111512312578E-17,
1.));
#11649=DIRECTION('center_axis',(1.,-4.32528919588846E-16,-1.77635683940025E-14));
#11650=DIRECTION('ref_axis',(-1.22446027950813E-16,-0.999847695156391,0.0174524064372814));
#11651=DIRECTION('center_axis',(2.13730336808362E-18,0.0174524064372814,
0.999847695156391));
#11652=DIRECTION('ref_axis',(1.,-1.22464679914735E-16,-9.15390729202728E-32));
#11653=DIRECTION('center_axis',(1.,-2.44929359829473E-16,-8.75520205989388E-32));
#11654=DIRECTION('ref_axis',(-1.71673257403513E-16,-0.700909264299866,0.713250449154167));
#11655=DIRECTION('',(-1.,2.44929359829473E-16,8.75520205989388E-32));
#11656=DIRECTION('',(1.,-2.44929359829473E-16,-8.75520205989388E-32));
#11657=DIRECTION('',(-1.,2.44929359829473E-16,8.75520205989388E-32));
#11658=DIRECTION('center_axis',(-4.27460673616766E-18,-0.0174524064372834,
-0.999847695156391));
#11659=DIRECTION('ref_axis',(0.70710678118655,-0.706999085398822,0.0123407149398268));
#11660=DIRECTION('',(4.27460673616766E-18,0.0174524064372834,0.999847695156391));
#11661=DIRECTION('',(-4.27460673616766E-18,-0.0174524064372834,-0.999847695156391));
#11662=DIRECTION('center_axis',(-2.44929359829471E-16,-1.,-5.55111512312578E-17));
#11663=DIRECTION('ref_axis',(0.707106781186538,-2.12443522714191E-16,0.707106781186557));
#11664=DIRECTION('',(2.44929359829471E-16,1.,5.55111512312578E-17));
#11665=DIRECTION('center_axis',(-1.,2.44929359829473E-16,8.75520205989388E-32));
#11666=DIRECTION('ref_axis',(-1.74695975909421E-16,-0.713250449154195,-0.700909264299837));
#11667=DIRECTION('center_axis',(1.,-1.22464679914735E-16,-8.07538652317042E-32));
#11668=DIRECTION('ref_axis',(-1.22446027950813E-16,-0.999847695156391,0.0174524064372865));
#11669=DIRECTION('',(1.,-2.44929359829473E-16,-8.75520205989388E-32));
#11670=DIRECTION('',(-1.,2.44929359829473E-16,8.75520205989388E-32));
#11671=DIRECTION('center_axis',(-7.39557098644698E-32,5.55111512312578E-17,
-1.));
#11672=DIRECTION('ref_axis',(-0.894481690366354,0.447104580159218,2.48192899654064E-17));
#11673=DIRECTION('center_axis',(0.0174172548507288,-0.00870597408692669,
0.999810404651133));
#11674=DIRECTION('ref_axis',(-0.894312100798219,0.447019811210352,0.0194718964494339));
#11675=DIRECTION('center_axis',(-2.44929359829471E-16,-1.,-5.55111512312578E-17));
#11676=DIRECTION('ref_axis',(0.707106781186552,-1.33938899780006E-16,-0.707106781186543));
#11677=DIRECTION('',(-2.44929359829471E-16,-1.,-5.55111512312578E-17));
#11678=DIRECTION('',(2.44929359829471E-16,1.,5.55111512312578E-17));
#11679=DIRECTION('center_axis',(4.27460673616751E-18,0.0174524064372836,
-0.999847695156391));
#11680=DIRECTION('ref_axis',(0.707106781186526,0.706999085398846,0.0123407149398273));
#11681=DIRECTION('',(-4.27460673616751E-18,-0.0174524064372836,0.999847695156391));
#11682=DIRECTION('',(4.27460673616751E-18,0.0174524064372836,-0.999847695156391));
#11683=DIRECTION('center_axis',(0.0348941878126012,0.0174417781380948,-0.999238800303651));
#11684=DIRECTION('ref_axis',(-1.20888542232134E-16,-0.999847695156391,-0.0174524064372838));
#11685=DIRECTION('center_axis',(-3.83883964429616E-14,0.999815719979761,
0.0191970331393367));
#11686=DIRECTION('ref_axis',(-0.333689517313662,-0.0180967174786638,0.94250931817753));
#11687=DIRECTION('center_axis',(2.44892055901624E-16,0.999847695156391,
0.0174524064372836));
#11688=DIRECTION('ref_axis',(6.8600142780055E-15,-0.0174524064372836,0.999847695156391));
#11689=DIRECTION('center_axis',(0.0348941878126143,0.0174417781380946,-0.999238800303651));
#11690=DIRECTION('ref_axis',(-0.706460917912191,-0.706783874132045,-0.0370071172825322));
#11691=DIRECTION('center_axis',(2.46519032881566E-32,-1.1921338553981E-12,
1.));
#11692=DIRECTION('ref_axis',(-0.894481690378538,-0.447104580134843,-5.33008506882299E-13));
#11693=DIRECTION('',(-0.0348941878126143,-0.0174417781380946,0.999238800303651));
#11694=DIRECTION('',(0.0348941878126143,0.0174417781380946,-0.999238800303651));
#11695=DIRECTION('center_axis',(-0.719337955279937,-0.012123493561039,0.694554480942679));
#11696=DIRECTION('ref_axis',(-0.694660281068148,0.0125541783613097,-0.719228396625156));
#11697=DIRECTION('center_axis',(-2.44929359829471E-16,-1.,-5.55111512312578E-17));
#11698=DIRECTION('ref_axis',(0.707106781186552,-1.33938899780006E-16,-0.707106781186543));
#11699=DIRECTION('',(2.44929359829471E-16,1.,5.55111512312578E-17));
#11700=DIRECTION('',(-2.44929359829471E-16,-1.,-5.55111512312578E-17));
#11701=DIRECTION('center_axis',(1.,-2.44929359829468E-16,-8.75520205989386E-32));
#11702=DIRECTION('ref_axis',(1.74695975909405E-16,0.713250449154145,-0.700909264299888));
#11703=DIRECTION('center_axis',(1.,-1.22464679914735E-16,-8.07538652317042E-32));
#11704=DIRECTION('ref_axis',(-7.39557098644698E-32,5.55111512312578E-17,
-1.));
#11705=DIRECTION('',(1.,-2.44929359829468E-16,-8.75520205989386E-32));
#11706=DIRECTION('',(-1.,2.44929359829468E-16,8.75520205989386E-32));
#11707=DIRECTION('center_axis',(0.0174172548507278,0.00870597408692608,
0.999810404651133));
#11708=DIRECTION('ref_axis',(-0.894312100798219,-0.447019811210352,0.0194718964494327));
#11709=DIRECTION('center_axis',(-7.39557098644698E-32,5.55111512312578E-17,
-1.));
#11710=DIRECTION('ref_axis',(-0.894481690366354,-0.447104580159218,-2.48192899654063E-17));
#11711=DIRECTION('center_axis',(1.,-1.22464679914735E-16,-8.07538652317042E-32));
#11712=DIRECTION('ref_axis',(1.22390077740616E-16,0.999390827019096,0.0348994967025012));
#11713=DIRECTION('center_axis',(1.22464679914735E-16,1.,5.55111512312578E-17));
#11714=DIRECTION('ref_axis',(7.39557098644698E-32,-5.55111512312578E-17,
1.));
#11715=DIRECTION('center_axis',(7.39557098644698E-32,-5.55111512312578E-17,
1.));
#11716=DIRECTION('ref_axis',(-0.707106781186548,-0.707106781186547,-3.92523114670943E-17));
#11717=DIRECTION('center_axis',(-1.,2.44929359829471E-16,8.75520205989387E-32));
#11718=DIRECTION('ref_axis',(1.70142229976705E-16,0.694658370458995,0.719339800338654));
#11719=DIRECTION('center_axis',(-1.,1.22464679914735E-16,8.07538652317042E-32));
#11720=DIRECTION('ref_axis',(7.39557098644698E-32,-5.55111512312578E-17,
1.));
#11721=DIRECTION('center_axis',(7.39557098644698E-32,-5.55111512312578E-17,
1.));
#11722=DIRECTION('ref_axis',(-2.44929359829471E-16,-1.,-5.55111512312578E-17));
#11723=DIRECTION('',(-2.44929359829471E-16,-1.,-5.55111512312578E-17));
#11724=DIRECTION('center_axis',(7.39557098644698E-32,-5.55111512312578E-17,
1.));
#11725=DIRECTION('ref_axis',(-0.70710678118656,0.707106781186535,3.92523114670937E-17));
#11726=DIRECTION('center_axis',(1.22464679914735E-16,1.,5.55111512312578E-17));
#11727=DIRECTION('ref_axis',(-0.999390827019096,1.20452766501269E-16,0.0348994967025011));
#11728=DIRECTION('center_axis',(0.0173914781743214,-0.0173914781743151,
-0.999697490730983));
#11729=DIRECTION('ref_axis',(0.706892874831054,-0.706892874831054,0.0245952643038365));
#11730=DIRECTION('center_axis',(-1.,2.44929359829471E-16,-1.45899940840881E-28));
#11731=DIRECTION('ref_axis',(1.7167325740351E-16,0.700909264299435,-0.71325044915459));
#11732=DIRECTION('',(1.,-2.44929359829471E-16,1.45899940840881E-28));
#11733=DIRECTION('center_axis',(1.,-1.22464679914735E-16,-8.07538652317042E-32));
#11734=DIRECTION('ref_axis',(-1.48001816464732E-28,-1.20786713934572E-12,
-1.));
#11735=DIRECTION('',(-1.,2.44929359829471E-16,-1.45899789231451E-28));
#11736=DIRECTION('center_axis',(1.,-2.44929359829471E-16,1.45899940840881E-28));
#11737=DIRECTION('ref_axis',(-1.71673257403513E-16,-0.700909264300295,-0.713250449153745));
#11738=DIRECTION('',(1.,-2.44929359829471E-16,1.45899789231451E-28));
#11739=DIRECTION('center_axis',(-1.,2.72000598362183E-12,-1.55822022440315E-10));
#11740=DIRECTION('ref_axis',(1.55822022440315E-10,5.55111512121751E-17,
-1.));
#11741=DIRECTION('',(-1.,2.44929359829471E-16,-1.45899940840881E-28));
#11742=DIRECTION('center_axis',(2.44892055901624E-16,0.999847695156391,
0.0174524064372836));
#11743=DIRECTION('ref_axis',(-4.27460673616749E-18,-0.0174524064372836,
0.999847695156391));
#11744=DIRECTION('',(0.0348941878126214,0.0174417781380945,-0.999238800303651));
#11745=DIRECTION('center_axis',(2.44892055901624E-16,0.999847695156391,
0.0174524064372836));
#11746=DIRECTION('ref_axis',(-3.5745692352857E-15,-0.0174524064372836,0.999847695156391));
#11747=DIRECTION('',(1.,-2.7201512602694E-12,1.55823329337068E-10));
#11748=DIRECTION('center_axis',(-0.0348941878126214,-0.0174417781380946,
0.999238800303651));
#11749=DIRECTION('ref_axis',(-0.70646091791219,-0.706783874132045,-0.0370071172825372));
#11750=DIRECTION('',(0.0348941878126214,0.0174417781380945,-0.999238800303651));
#11751=DIRECTION('center_axis',(-0.0348941878126205,-0.0174417781380948,
0.999238800303651));
#11752=DIRECTION('ref_axis',(-0.999390827019096,1.24885837599204E-16,-0.0348994967025071));
#11753=DIRECTION('center_axis',(-2.44929359829471E-16,-1.,-5.55111512312578E-17));
#11754=DIRECTION('ref_axis',(0.707106781186552,-1.33938899780006E-16,-0.707106781186543));
#11755=DIRECTION('',(-2.44929359829471E-16,-1.,-5.55111512312578E-17));
#11756=DIRECTION('',(2.44929359829471E-16,1.,5.55111512312578E-17));
#11757=DIRECTION('center_axis',(1.,-2.44929359829471E-16,-8.75520205989387E-32));
#11758=DIRECTION('ref_axis',(-7.39557098644698E-32,5.55111512312578E-17,
-1.));
#11759=DIRECTION('center_axis',(-1.22236258600493E-16,-0.998134798421867,
-0.0610485395348547));
#11760=DIRECTION('ref_axis',(1.4952579706796E-17,0.0610485395348547,-0.998134798421867));
#11761=DIRECTION('',(0.0609350948971756,-0.0609350948971734,0.99627999499124));
#11762=DIRECTION('center_axis',(-1.,-1.62616447241102E-12,9.31699162265428E-11));
#11763=DIRECTION('ref_axis',(-9.31699162265428E-11,5.55111512426678E-17,
-1.));
#11764=DIRECTION('center_axis',(-1.,2.7201512602694E-12,-1.55823329337068E-10));
#11765=DIRECTION('ref_axis',(1.09234480419746E-10,-0.700909264299841,-0.713250449154192));
#11766=DIRECTION('',(1.,-2.7201512602694E-12,1.55823329337068E-10));
#11767=DIRECTION('center_axis',(-0.0348941878126214,0.0174417781380944,
0.999238800303651));
#11768=DIRECTION('ref_axis',(-0.70646091791219,0.706783874132045,-0.0370071172825371));
#11769=DIRECTION('',(-0.0348941878126214,0.0174417781380944,0.999238800303651));
#11770=DIRECTION('center_axis',(-0.0348941878126227,0.0174417781380946,
0.999238800303651));
#11771=DIRECTION('ref_axis',(1.23599047663348E-16,0.999847695156391,-0.0174524064372837));
#11772=DIRECTION('',(0.0348941878126214,-0.0174417781380944,-0.999238800303651));
#11773=DIRECTION('center_axis',(-1.,1.62640940177082E-12,9.31699162265428E-11));
#11774=DIRECTION('ref_axis',(1.22446027950394E-16,0.999847695156391,-0.0174524064372836));
#11775=DIRECTION('center_axis',(-2.44892055901629E-16,-0.999847695156391,
0.0174524064372834));
#11776=DIRECTION('ref_axis',(-2.15500831444325E-14,0.0174524064372834,0.999847695156391));
#11777=DIRECTION('center_axis',(1.,2.71966140154972E-12,1.55823329337068E-10));
#11778=DIRECTION('ref_axis',(1.09234823766256E-10,0.700909264299866,-0.713250449154167));
#11779=DIRECTION('',(-1.,-2.71966140154972E-12,-1.55823329337068E-10));
#11780=DIRECTION('',(-1.,-2.71966140154972E-12,-1.55823329337068E-10));
#11781=DIRECTION('center_axis',(-2.44892055901629E-16,-0.999847695156391,
0.0174524064372834));
#11782=DIRECTION('ref_axis',(-4.27460673616768E-18,-0.0174524064372834,
-0.999847695156391));
#11783=DIRECTION('center_axis',(-1.,1.22464679914735E-16,8.07538652317042E-32));
#11784=DIRECTION('ref_axis',(-1.22390077740616E-16,-0.999390827019096,0.034899496702501));
#11785=DIRECTION('center_axis',(0.0173914781743151,0.017391478174321,-0.999697490730983));
#11786=DIRECTION('ref_axis',(0.706892874831063,0.706892874831045,0.0245952643038362));
#11787=DIRECTION('center_axis',(0.0174338172198089,0.0174338172198084,0.999696015813954));
#11788=DIRECTION('ref_axis',(0.706891831907247,0.706891831907194,-0.024655140756187));
#11789=DIRECTION('center_axis',(1.,-1.22464679914735E-16,-8.07538652317042E-32));
#11790=DIRECTION('ref_axis',(-7.39557098644698E-32,5.55111512312578E-17,
-1.));
#11791=DIRECTION('center_axis',(-7.39557098644698E-32,5.55111512312578E-17,
-1.));
#11792=DIRECTION('ref_axis',(0.70710678118656,0.707106781186535,3.92523114670936E-17));
#11793=DIRECTION('center_axis',(1.22464679914735E-16,1.,5.55111512312578E-17));
#11794=DIRECTION('ref_axis',(0.999390827019096,-1.20452766501269E-16,-0.0348994967024999));
#11795=DIRECTION('center_axis',(-1.22464679914735E-16,-1.,-5.55111512312578E-17));
#11796=DIRECTION('ref_axis',(0.999390827019096,-1.24327388979963E-16,0.0348994967025011));
#11797=DIRECTION('center_axis',(1.,-1.22464679914735E-16,-8.07538652317042E-32));
#11798=DIRECTION('ref_axis',(7.39557098644698E-32,-5.55111512312578E-17,
1.));
#11799=DIRECTION('center_axis',(-7.39557098644698E-32,5.55111512312578E-17,
-1.));
#11800=DIRECTION('ref_axis',(0.707106781186547,-0.707106781186548,-3.92523114670944E-17));
#11801=DIRECTION('center_axis',(0.0174338172198078,-0.0174338172198061,
0.999696015813954));
#11802=DIRECTION('ref_axis',(0.706891831907221,-0.706891831907221,-0.0246551407561846));
#11803=DIRECTION('center_axis',(-1.22464679914735E-16,-1.,-5.55111512312578E-17));
#11804=DIRECTION('ref_axis',(-7.39557098644698E-32,5.55111512312578E-17,
-1.));
#11805=DIRECTION('center_axis',(2.44929359829471E-16,1.,5.55111512312578E-17));
#11806=DIRECTION('ref_axis',(0.694658370458995,-2.10073610419967E-16,0.719339800338654));
#11807=DIRECTION('center_axis',(0.0348782627423746,-0.0348782627423747,
0.998782765958718));
#11808=DIRECTION('ref_axis',(0.706246066741666,-0.706246066741666,-0.0493253122022784));
#11809=DIRECTION('',(-0.0348782627423746,0.0348782627423747,-0.998782765958718));
#11810=DIRECTION('center_axis',(-2.44929359829471E-16,-1.,-5.55111512312578E-17));
#11811=DIRECTION('ref_axis',(0.694658370459017,-1.3021084953345E-16,-0.719339800338632));
#11812=DIRECTION('',(2.44929359829471E-16,1.,5.55111512312578E-17));
#11813=DIRECTION('',(-2.44929359829471E-16,-1.,-5.55111512312578E-17));
#11814=DIRECTION('center_axis',(1.,-2.44929359829471E-16,-8.75520205989387E-32));
#11815=DIRECTION('ref_axis',(1.70142229976704E-16,0.694658370458991,-0.719339800338657));
#11816=DIRECTION('',(1.,-2.44929359829471E-16,-8.75520205989387E-32));
#11817=DIRECTION('',(-1.,2.44929359829471E-16,8.75520205989387E-32));
#11818=DIRECTION('center_axis',(1.,-2.44929359829471E-16,-8.75520205989387E-32));
#11819=DIRECTION('ref_axis',(-1.70142229976705E-16,-0.694658370458995,0.719339800338654));
#11820=DIRECTION('',(1.,-2.44929359829471E-16,-8.75520205989387E-32));
#11821=DIRECTION('center_axis',(-2.44929359829471E-16,-1.,-5.55111512312578E-17));
#11822=DIRECTION('ref_axis',(-0.694658370458995,1.30210849533443E-16,0.719339800338654));
#11823=DIRECTION('',(-2.44929359829471E-16,-1.,-5.55111512312578E-17));
#11824=DIRECTION('center_axis',(0.0348782627423746,0.0348782627423746,0.998782765958718));
#11825=DIRECTION('ref_axis',(0.706246066741679,0.706246066741653,-0.0493253122022784));
#11826=DIRECTION('',(-0.0348782627423746,-0.0348782627423746,-0.998782765958718));
#11827=DIRECTION('',(0.0348782627423746,0.0348782627423746,0.998782765958718));
#11828=DIRECTION('center_axis',(-2.46519032881566E-32,5.55111512312578E-17,
-1.));
#11829=DIRECTION('ref_axis',(0.,1.,5.55111512312578E-17));
#11830=DIRECTION('center_axis',(2.44780155481232E-16,0.999390827019096,
-0.0348994967025009));
#11831=DIRECTION('ref_axis',(8.54791138571435E-18,0.0348994967025009,0.999390827019096));
#11832=DIRECTION('center_axis',(-0.998134798421867,2.41083642490419E-16,
0.0610485395348569));
#11833=DIRECTION('ref_axis',(-2.44929359829471E-16,-1.,-5.55111512312578E-17));
#11834=DIRECTION('center_axis',(-1.22348120675408E-16,-0.999048221581858,
-0.0436193873653336));
#11835=DIRECTION('ref_axis',(1.06836686235448E-17,0.0436193873653336,-0.999048221581858));
#11836=DIRECTION('',(0.0609906510962984,-0.0435381827808635,0.9971883308177));
#11837=DIRECTION('center_axis',(-0.998134798421867,2.41083642490419E-16,
0.0610485395348569));
#11838=DIRECTION('ref_axis',(-2.44929359829471E-16,-1.,-5.55111512312578E-17));
#11839=DIRECTION('center_axis',(0.999390827019096,-2.42842844241885E-16,
-0.034899496702501));
#11840=DIRECTION('ref_axis',(-0.034899496702501,6.40252467235031E-17,-0.999390827019096));
#11841=DIRECTION('center_axis',(0.998134798421867,-2.41083642490419E-16,
-0.0610485395348569));
#11842=DIRECTION('ref_axis',(2.44929359829471E-16,1.,5.55111512312578E-17));
#11843=DIRECTION('',(-2.44929359829471E-16,-1.,-5.55111512312578E-17));
#11844=DIRECTION('center_axis',(0.998134798421867,-2.41083642490419E-16,
-0.0610485395348569));
#11845=DIRECTION('ref_axis',(2.44929359829471E-16,1.,5.55111512312578E-17));
#11846=DIRECTION('',(-2.44929359829471E-16,-1.,-5.55111512312578E-17));
#11847=DIRECTION('center_axis',(-7.39557098644698E-32,5.55111512312578E-17,
-1.));
#11848=DIRECTION('ref_axis',(1.,-1.22464679914735E-16,-8.07538652317042E-32));
#11849=DIRECTION('',(-8.60863432258748E-34,-1.,-5.55111512312578E-17));
#11850=DIRECTION('center_axis',(2.46519032881566E-32,-5.55111512312578E-17,
1.));
#11851=DIRECTION('ref_axis',(1.,1.3684555315672E-48,-2.46519032881566E-32));
#11852=DIRECTION('',(0.,-1.,-5.55111512312578E-17));
#11853=DIRECTION('center_axis',(-2.46519032881566E-32,5.55111512312578E-17,
-1.));
#11854=DIRECTION('ref_axis',(0.707106781186548,0.707106781186547,3.92523114670943E-17));
#11855=DIRECTION('',(1.,1.3684555315672E-48,-2.46519032881566E-32));
#11856=DIRECTION('center_axis',(-2.46519032881566E-32,5.55111512312578E-17,
-1.));
#11857=DIRECTION('ref_axis',(-0.707106781186548,0.707106781186547,3.92523114670944E-17));
#11858=DIRECTION('',(0.,1.,5.55111512312578E-17));
#11859=DIRECTION('center_axis',(-2.46519032881566E-32,5.55111512312578E-17,
-1.));
#11860=DIRECTION('ref_axis',(-0.707106781186548,-0.707106781186547,-3.92523114670943E-17));
#11861=DIRECTION('',(-1.,-1.3684555315672E-48,2.46519032881566E-32));
#11862=DIRECTION('center_axis',(-2.46519032881566E-32,5.55111512312578E-17,
-1.));
#11863=DIRECTION('ref_axis',(0.707106781186548,-0.707106781186547,-3.92523114670944E-17));
#11864=DIRECTION('center_axis',(0.,1.,5.55111512312578E-17));
#11865=DIRECTION('ref_axis',(0.694658370458997,-3.99313804432617E-17,0.719339800338651));
#11866=DIRECTION('center_axis',(2.22179950948048E-16,-1.,-5.55111512312578E-17));
#11867=DIRECTION('ref_axis',(0.999390827019096,2.20107293685685E-16,0.0348994967025009));
#11868=DIRECTION('',(0.,1.,5.55111512312578E-17));
#11869=DIRECTION('',(0.,1.,5.55111512312578E-17));
#11870=DIRECTION('center_axis',(1.01836723000027E-12,-0.999815719979752,
0.0191970331397642));
#11871=DIRECTION('ref_axis',(0.333689517313346,-0.0180967174787163,-0.942509318177641));
#11872=DIRECTION('center_axis',(-0.698544211831741,-0.0481064601985433,
-0.71394800413163));
#11873=DIRECTION('ref_axis',(-0.480110731482647,0.771332871243064,0.417778993314801));
#11874=DIRECTION('',(1.22464679914735E-16,1.,5.55111512312578E-17));
#11875=DIRECTION('center_axis',(-0.698545244780849,0.0481078619439435,-0.713946899015078));
#11876=DIRECTION('ref_axis',(0.480100168330289,0.771345602266222,-0.417767627077288));
#11877=DIRECTION('center_axis',(-4.3724308129279E-13,0.999815719979762,
0.0191970331392486));
#11878=DIRECTION('ref_axis',(-0.33368951731321,-0.0180967174787169,0.942509318177689));
#11879=DIRECTION('',(0.,1.,5.55111512312578E-17));
#11880=DIRECTION('center_axis',(0.,-1.,-5.55111512312578E-17));
#11881=DIRECTION('ref_axis',(0.999390827019096,-1.9373112393473E-18,0.0348994967025007));
#11882=DIRECTION('center_axis',(0.999390827019096,-1.93731123934732E-18,
0.034899496702501));
#11883=DIRECTION('ref_axis',(0.034899496702501,5.54773353377888E-17,-0.999390827019096));
#11884=DIRECTION('',(-4.16282930755492E-14,1.,1.1921338553981E-12));
#11885=DIRECTION('',(0.0348941878126143,-0.0174417781380944,-0.999238800303651));
#11886=DIRECTION('center_axis',(0.999390827019096,-1.93731123934732E-18,
0.034899496702501));
#11887=DIRECTION('ref_axis',(0.034899496702501,5.54773353377888E-17,-0.999390827019096));
#11888=DIRECTION('',(-0.034899496702501,-5.54773353377888E-17,0.999390827019096));
#11889=DIRECTION('',(-4.16282930755492E-14,1.,1.1921338553981E-12));
#11890=DIRECTION('center_axis',(2.46519032881566E-32,-1.1921338553981E-12,
1.));
#11891=DIRECTION('ref_axis',(-6.12323399573677E-17,1.,1.1921338553981E-12));
#11892=DIRECTION('',(-6.40022644140512E-17,-1.,-5.55111512312578E-17));
#11893=DIRECTION('',(1.,-2.44929359829471E-16,1.45899940840881E-28));
#11894=DIRECTION('center_axis',(2.46519032881566E-32,-1.1921338553981E-12,
1.));
#11895=DIRECTION('ref_axis',(-0.894481690354111,0.44710458018371,5.33008506940556E-13));
#11896=DIRECTION('center_axis',(2.46519032881566E-32,-1.1921338553981E-12,
1.));
#11897=DIRECTION('ref_axis',(-6.12323399573677E-17,1.,1.1921338553981E-12));
#11898=DIRECTION('center_axis',(2.46519032881566E-32,-1.1921338553981E-12,
1.));
#11899=DIRECTION('ref_axis',(0.707106781186548,-0.707106781186548,-8.4296593323406E-13));
#11900=DIRECTION('',(1.,1.3744289715894E-48,-2.46519032881566E-32));
#11901=DIRECTION('center_axis',(2.46519032881566E-32,-1.1921338553981E-12,
1.));
#11902=DIRECTION('ref_axis',(-0.707106781186548,-0.707106781186548,-8.4296593323406E-13));
#11903=DIRECTION('',(-4.16282930755492E-14,-1.,-1.1921338553981E-12));
#11904=DIRECTION('center_axis',(2.46519032881566E-32,-1.1921338553981E-12,
1.));
#11905=DIRECTION('ref_axis',(0.894481690354147,0.447104580183638,5.3300850694047E-13));
#11906=DIRECTION('',(1.,-1.22464679914735E-16,-1.46018942920136E-28));
#11907=DIRECTION('',(0.,1.,5.55111512312578E-17));
#11908=DIRECTION('',(-1.,1.22464679906085E-16,1.55823329337068E-10));
#11909=DIRECTION('center_axis',(2.46519032881566E-32,-5.55111512312578E-17,
1.));
#11910=DIRECTION('ref_axis',(-1.,-5.81501717952951E-16,-7.62792651836588E-33));
#11911=DIRECTION('',(-1.83697019872103E-16,-1.,1.55823273825917E-10));
#11912=DIRECTION('',(-1.,-1.3684555315672E-48,2.46519032881566E-32));
#11913=DIRECTION('',(-1.83697019872103E-16,-1.,1.55823273825917E-10));
#11914=DIRECTION('center_axis',(2.46519032881566E-32,-5.55111512312578E-17,
1.));
#11915=DIRECTION('ref_axis',(5.81501717952952E-16,-1.,-5.55111512312578E-17));
#11916=DIRECTION('',(1.,-2.44929359838121E-16,1.55823329337068E-10));
#11917=DIRECTION('',(-6.40022644140512E-17,-1.,-5.55111512312578E-17));
#11918=DIRECTION('center_axis',(-1.55823329337068E-10,-5.55111512312578E-17,
1.));
#11919=DIRECTION('ref_axis',(1.,-8.64993240018807E-27,1.55823329337068E-10));
#11920=DIRECTION('',(-6.40022644140512E-17,1.,5.55111512312578E-17));
#11921=DIRECTION('',(-1.,-2.71966140154972E-12,-1.55823329337068E-10));
#11922=DIRECTION('center_axis',(-1.55823329337068E-10,-5.55111512312578E-17,
1.));
#11923=DIRECTION('ref_axis',(1.,-8.64993240018807E-27,1.55823329337068E-10));
#11924=DIRECTION('',(-6.40022644140512E-17,1.,5.55111512312578E-17));
#11925=DIRECTION('center_axis',(0.,1.,5.55111512312578E-17));
#11926=DIRECTION('ref_axis',(0.999390827019096,-1.93731123934752E-18,0.0348994967025047));
#11927=DIRECTION('',(-6.40022644140512E-17,1.,5.55111512312578E-17));
#11928=DIRECTION('center_axis',(0.,1.,5.55111512312578E-17));
#11929=DIRECTION('ref_axis',(0.999390827019096,-1.93731123934752E-18,0.0348994967025047));
#11930=DIRECTION('center_axis',(2.44929359829471E-16,1.,5.55111512312578E-17));
#11931=DIRECTION('ref_axis',(0.999390827019096,-2.4671746672058E-16,0.0348994967025047));
#11932=DIRECTION('',(-6.40022644140512E-17,1.,5.55111512312578E-17));
#11933=DIRECTION('center_axis',(0.999390827019096,-1.9373112393477E-18,
0.034899496702508));
#11934=DIRECTION('ref_axis',(0.034899496702508,5.54773353377888E-17,-0.999390827019096));
#11935=DIRECTION('',(0.0348941878126214,-0.0174417781380944,-0.999238800303651));
#11936=DIRECTION('',(-6.40022644140512E-17,1.,5.55111512312578E-17));
#11937=DIRECTION('center_axis',(0.999390827019096,-1.9373112393477E-18,
0.034899496702508));
#11938=DIRECTION('ref_axis',(0.034899496702508,5.54773353377888E-17,-0.999390827019096));
#11939=DIRECTION('',(-6.40022644140512E-17,1.,5.55111512312578E-17));
#11940=DIRECTION('',(0.034899496702508,5.54773353377888E-17,-0.999390827019096));
#11941=DIRECTION('',(-6.40022644140512E-17,1.,5.55111512312578E-17));
#11942=DIRECTION('',(0.0348941878126214,0.0174417781380945,-0.999238800303651));
#11943=DIRECTION('center_axis',(0.999390827019096,-1.9373112393477E-18,
0.034899496702508));
#11944=DIRECTION('ref_axis',(0.034899496702508,5.54773353377888E-17,-0.999390827019096));
#11945=DIRECTION('',(0.034899496702508,4.69294239520728E-17,-0.999390827019096));
#11946=DIRECTION('',(-6.40022644140512E-17,1.,5.55111512312578E-17));
#11947=DIRECTION('center_axis',(-2.44780155481232E-16,-0.999390827019096,
-0.034899496702501));
#11948=DIRECTION('ref_axis',(8.54791138571421E-18,0.0348994967025011,-0.999390827019096));
#11949=DIRECTION('',(-1.,2.44929359829471E-16,8.75520205989387E-32));
#11950=DIRECTION('',(0.0348782627423746,-0.0348782627423747,0.998782765958718));
#11951=DIRECTION('center_axis',(1.49525797067967E-17,0.0610485395348576,
-0.998134798421867));
#11952=DIRECTION('ref_axis',(0.707106781186528,-0.70578788450239,-0.043167836286634));
#11953=DIRECTION('',(1.49525797067967E-17,0.0610485395348575,-0.998134798421867));
#11954=DIRECTION('center_axis',(-1.10889986387291E-14,-0.0610485395348561,
0.998134798421867));
#11955=DIRECTION('ref_axis',(-1.22236258600493E-16,-0.998134798421867,-0.0610485395348561));
#11956=DIRECTION('',(-1.49525797067967E-17,-0.0610485395348575,0.998134798421867));
#11957=DIRECTION('center_axis',(-1.,2.44929359829471E-16,8.75520205989387E-32));
#11958=DIRECTION('ref_axis',(0.,-1.14768209293626E-13,1.));
#11959=DIRECTION('center_axis',(1.,-2.44929359829471E-16,-8.75520205989387E-32));
#11960=DIRECTION('ref_axis',(7.72360243497319E-32,-4.21182509781157E-17,
1.));
#11961=DIRECTION('center_axis',(-1.,2.44929359829471E-16,8.75520205989387E-32));
#11962=DIRECTION('ref_axis',(7.72360243497319E-32,-4.21182509781157E-17,
1.));
#11963=DIRECTION('center_axis',(1.,-1.22464679914735E-16,-8.07538652317042E-32));
#11964=DIRECTION('ref_axis',(8.39107155933399E-17,0.685182990326371,-0.728370969882389));
#11965=DIRECTION('center_axis',(-1.,1.22464679914735E-16,8.07538652317042E-32));
#11966=DIRECTION('ref_axis',(1.22236258600492E-16,0.998134798421867,-0.061048539534856));
#11967=DIRECTION('',(-1.,1.22464679914735E-16,8.07538652317042E-32));
#11968=DIRECTION('center_axis',(-0.998134798421867,2.41083642490419E-16,
0.0610485395348569));
#11969=DIRECTION('ref_axis',(-0.0610485395348569,1.36149980185662E-15,-0.998134798421867));
#11970=DIRECTION('',(1.,-1.22464679914735E-16,-8.07538652317042E-32));
#11971=DIRECTION('center_axis',(1.66148072334587E-14,-0.0610485395348614,
-0.998134798421867));
#11972=DIRECTION('ref_axis',(1.22236258600493E-16,0.998134798421867,-0.0610485395348614));
#11973=DIRECTION('center_axis',(-2.84768528856484E-16,0.999327323451223,
-0.0366728864941761));
#11974=DIRECTION('ref_axis',(-4.49113330605879E-18,-0.0366728864941762,
-0.999327323451223));
#11975=DIRECTION('center_axis',(-1.22236258600493E-16,-0.998134798421867,
0.0610485395348561));
#11976=DIRECTION('ref_axis',(-9.53065955841825E-15,-0.0610485395348562,
-0.998134798421867));
#11977=DIRECTION('center_axis',(1.49525797067965E-17,0.0610485395348561,
0.998134798421867));
#11978=DIRECTION('ref_axis',(0.707106781186528,0.705787884502389,-0.043167836286633));
#11979=DIRECTION('',(-1.49525797067965E-17,-0.0610485395348561,-0.998134798421867));
#11980=DIRECTION('',(1.49525797067965E-17,0.0610485395348561,0.998134798421867));
#11981=DIRECTION('center_axis',(1.,-1.22464679914735E-16,-8.07538652317042E-32));
#11982=DIRECTION('ref_axis',(-1.22236258600492E-16,-0.998134798421867,-0.0610485395348613));
#11983=DIRECTION('center_axis',(-5.29533130449491E-16,-0.999327323451223,
-0.0366728864941763));
#11984=DIRECTION('ref_axis',(4.49113330605864E-18,0.0366728864941763,-0.999327323451223));
#11985=DIRECTION('center_axis',(1.22236258600493E-16,0.998134798421867,
0.0610485395348576));
#11986=DIRECTION('ref_axis',(-9.51570697871145E-15,0.0610485395348576,-0.998134798421867));
#11987=DIRECTION('center_axis',(-1.,1.22464679914735E-16,8.07538652317042E-32));
#11988=DIRECTION('ref_axis',(-8.39107155933395E-17,-0.685182990326367,-0.728370969882393));
#11989=DIRECTION('center_axis',(-0.998134798421867,2.41083642490419E-16,
0.0610485395348569));
#11990=DIRECTION('ref_axis',(-0.0610485395348569,4.0453059957249E-15,-0.998134798421867));
#11991=DIRECTION('',(1.,-1.22464679914735E-16,-8.07538652317042E-32));
#11992=DIRECTION('',(-1.,1.22464679914735E-16,8.07538652317042E-32));
#11993=DIRECTION('center_axis',(1.22236258600493E-16,0.998134798421867,
0.0610485395348576));
#11994=DIRECTION('ref_axis',(1.49525797067967E-17,0.0610485395348576,-0.998134798421867));
#11995=DIRECTION('',(1.,-2.44929359829471E-16,3.33066907387547E-15));
#11996=DIRECTION('',(-1.,2.44929359829471E-16,-3.33066907387547E-15));
#11997=DIRECTION('',(0.0609350948971756,-0.0609350948971762,0.99627999499124));
#11998=DIRECTION('center_axis',(-1.,2.44929359829471E-16,-3.33066907387547E-15));
#11999=DIRECTION('ref_axis',(2.44929359829471E-16,1.,5.55111512312573E-17));
#12000=DIRECTION('',(-1.,2.44929359829471E-16,-3.33066907387547E-15));
#12001=DIRECTION('center_axis',(-0.998134798421867,2.41083642490419E-16,
0.0610485395348569));
#12002=DIRECTION('ref_axis',(-0.0610485395348569,7.03601914511734E-17,-0.998134798421867));
#12003=DIRECTION('center_axis',(-1.22236258600493E-16,-0.998134798421867,
0.0610485395348561));
#12004=DIRECTION('ref_axis',(1.49525797067965E-17,0.0610485395348562,0.998134798421867));
#12005=DIRECTION('',(-0.0609350948971756,-0.0609350948971748,-0.99627999499124));
#12006=DIRECTION('',(-1.,2.44929359829471E-16,-3.33066907387547E-15));
#12007=DIRECTION('center_axis',(1.49525797067969E-17,0.0610485395348582,
-0.998134798421867));
#12008=DIRECTION('ref_axis',(0.707106781186528,-0.70578788450239,-0.0431678362866344));
#12009=DIRECTION('',(1.49525797067969E-17,0.0610485395348581,-0.998134798421867));
#12010=DIRECTION('center_axis',(-7.47628985339814E-18,-0.0610485395348561,
0.998134798421867));
#12011=DIRECTION('ref_axis',(-1.22236258600493E-16,-0.998134798421867,-0.0610485395348561));
#12012=DIRECTION('',(-1.49525797067969E-17,-0.0610485395348581,0.998134798421867));
#12013=DIRECTION('center_axis',(1.,-1.22464679914735E-16,-8.07538652317042E-32));
#12014=DIRECTION('ref_axis',(-1.22236258600492E-16,-0.998134798421867,-0.0610485395348615));
#12015=DIRECTION('center_axis',(1.21908196995289E-16,-0.999327323451223,
-0.0366728864941763));
#12016=DIRECTION('ref_axis',(4.49113330605863E-18,0.0366728864941763,-0.999327323451223));
#12017=DIRECTION('center_axis',(1.22236258600493E-16,0.998134798421867,
0.0610485395348582));
#12018=DIRECTION('ref_axis',(6.52941392226448E-15,0.0610485395348581,-0.998134798421867));
#12019=DIRECTION('center_axis',(-1.,1.22464679914735E-16,8.07538652317042E-32));
#12020=DIRECTION('ref_axis',(-8.39107155933395E-17,-0.685182990326367,-0.728370969882393));
#12021=DIRECTION('center_axis',(-0.998134798421867,2.41083642490419E-16,
0.0610485395348569));
#12022=DIRECTION('ref_axis',(-0.0610485395348569,4.0453059957249E-15,-0.998134798421867));
#12023=DIRECTION('',(1.,-1.22464679914735E-16,-8.07538652317042E-32));
#12024=DIRECTION('',(-1.,1.22464679914735E-16,8.07538652317042E-32));
#12025=DIRECTION('center_axis',(-1.,2.44929359829471E-16,8.75520205989387E-32));
#12026=DIRECTION('ref_axis',(0.,2.55040465096947E-14,1.));
#12027=DIRECTION('center_axis',(-1.,2.44929359829471E-16,8.75520205989387E-32));
#12028=DIRECTION('ref_axis',(7.72360243497319E-32,-4.21182509781157E-17,
1.));
#12029=DIRECTION('center_axis',(1.,-2.44929359829471E-16,-8.75520205989387E-32));
#12030=DIRECTION('ref_axis',(7.72360243497319E-32,-4.21182509781157E-17,
1.));
#12031=DIRECTION('center_axis',(1.,-1.22464679914735E-16,-8.07538652317042E-32));
#12032=DIRECTION('ref_axis',(8.39107155933399E-17,0.685182990326371,-0.728370969882389));
#12033=DIRECTION('center_axis',(-1.,1.22464679914735E-16,8.07538652317042E-32));
#12034=DIRECTION('ref_axis',(1.22236258600492E-16,0.998134798421867,-0.061048539534856));
#12035=DIRECTION('',(-1.,1.22464679914735E-16,8.07538652317042E-32));
#12036=DIRECTION('center_axis',(-0.998134798421867,2.41083642490419E-16,
0.0610485395348569));
#12037=DIRECTION('ref_axis',(-0.0610485395348569,1.36149980185662E-15,-0.998134798421867));
#12038=DIRECTION('',(1.,-1.22464679914735E-16,-8.07538652317042E-32));
#12039=DIRECTION('center_axis',(1.66148072334587E-14,-0.0610485395348614,
-0.998134798421867));
#12040=DIRECTION('ref_axis',(1.22236258600493E-16,0.998134798421867,-0.0610485395348614));
#12041=DIRECTION('center_axis',(-2.84768528856484E-16,0.999327323451223,
-0.0366728864941761));
#12042=DIRECTION('ref_axis',(-4.49113330605879E-18,-0.0366728864941762,
-0.999327323451223));
#12043=DIRECTION('center_axis',(-1.22236258600493E-16,-0.998134798421867,
0.0610485395348564));
#12044=DIRECTION('ref_axis',(-9.53065955841825E-15,-0.0610485395348564,
-0.998134798421867));
#12045=DIRECTION('center_axis',(1.49525797067966E-17,0.0610485395348564,
0.998134798421867));
#12046=DIRECTION('ref_axis',(0.707106781186528,0.705787884502389,-0.0431678362866332));
#12047=DIRECTION('',(-1.49525797067966E-17,-0.0610485395348564,-0.998134798421867));
#12048=DIRECTION('',(1.49525797067966E-17,0.0610485395348564,0.998134798421867));
#12049=DIRECTION('center_axis',(1.22236258600493E-16,0.998134798421867,
0.0610485395348582));
#12050=DIRECTION('ref_axis',(1.49525797067969E-17,0.0610485395348582,-0.998134798421867));
#12051=DIRECTION('',(1.,-2.44929359829471E-16,3.33066907387547E-15));
#12052=DIRECTION('',(-1.,2.44929359829471E-16,-3.33066907387547E-15));
#12053=DIRECTION('',(0.0609350948971756,-0.060935094897177,0.996279994991239));
#12054=DIRECTION('center_axis',(-1.,2.44929359829471E-16,-3.33066907387547E-15));
#12055=DIRECTION('ref_axis',(2.44929359829471E-16,1.,5.55111512312573E-17));
#12056=DIRECTION('',(-1.,2.44929359829471E-16,-3.33066907387547E-15));
#12057=DIRECTION('center_axis',(-0.998134798421867,2.41083642490419E-16,
0.0610485395348569));
#12058=DIRECTION('ref_axis',(-0.0610485395348569,7.03601914511734E-17,-0.998134798421867));
#12059=DIRECTION('center_axis',(-1.22236258600493E-16,-0.998134798421867,
0.0610485395348564));
#12060=DIRECTION('ref_axis',(1.49525797067966E-17,0.0610485395348564,0.998134798421867));
#12061=DIRECTION('',(-0.0609350948971756,-0.0609350948971751,-0.99627999499124));
#12062=DIRECTION('',(-1.,2.44929359829471E-16,-3.33066907387547E-15));
#12063=DIRECTION('center_axis',(0.0348663205140341,0.0435928661237764,0.998440785283197));
#12064=DIRECTION('ref_axis',(-0.706138759600912,-0.705896685157261,0.055479023723169));
#12065=DIRECTION('',(0.0348663205140341,0.0435928661237764,0.998440785283197));
#12066=DIRECTION('center_axis',(-0.034866320514033,-0.0435928661237854,
-0.998440785283197));
#12067=DIRECTION('ref_axis',(-1.23815888097845E-16,-0.999048221581857,0.0436193873653418));
#12068=DIRECTION('',(-0.0348663205140341,-0.0435928661237764,-0.998440785283197));
#12069=DIRECTION('center_axis',(-0.999997384998435,-9.9753984560207E-5,
-0.00228474187489288));
#12070=DIRECTION('ref_axis',(-1.22514845490862E-16,-0.999048221581859,0.0436193873653119));
#12071=DIRECTION('center_axis',(3.42762215548675E-16,-0.999657046477968,
0.0261875815406083));
#12072=DIRECTION('ref_axis',(3.20705379111172E-18,0.0261875815406083,0.999657046477968));
#12073=DIRECTION('center_axis',(1.22348120675408E-16,0.999048221581858,
-0.0436193873653328));
#12074=DIRECTION('ref_axis',(1.5429686226449E-14,0.0436193873653328,0.999048221581858));
#12075=DIRECTION('center_axis',(0.999250459394965,-1.20224011350591E-16,
-0.038710714265573));
#12076=DIRECTION('ref_axis',(-0.038710714265573,6.02102386011819E-17,-0.999250459394965));
#12077=DIRECTION('center_axis',(-0.999390827019096,2.42842844241885E-16,
0.034899496702501));
#12078=DIRECTION('ref_axis',(-0.034899496702501,6.40252467235026E-17,-0.999390827019096));
#12079=DIRECTION('center_axis',(0.0348663205140341,-0.0435928661237772,
0.998440785283197));
#12080=DIRECTION('ref_axis',(-0.706138759601037,0.705896685157136,0.0554790237231684));
#12081=DIRECTION('',(0.0348663205140341,-0.0435928661237772,0.998440785283197));
#12082=DIRECTION('center_axis',(-0.034866320514033,0.0435928661237712,-0.998440785283197));
#12083=DIRECTION('ref_axis',(-0.999390827019096,1.21444895989503E-16,0.0348994967024999));
#12084=DIRECTION('',(-0.0348663205140341,0.0435928661237772,-0.998440785283197));
#12085=DIRECTION('center_axis',(-0.999997384998435,9.97539845643478E-5,
-0.00228474187498169));
#12086=DIRECTION('ref_axis',(-0.00228474188634924,1.77580451872217E-13,
0.99999738997385));
#12087=DIRECTION('center_axis',(-1.22348120675408E-16,-0.999048221581858,
-0.0436193873653336));
#12088=DIRECTION('ref_axis',(1.54190025578255E-14,-0.0436193873653336,0.999048221581858));
#12089=DIRECTION('center_axis',(5.87607575991543E-16,0.999657046477968,
0.0261875815406085));
#12090=DIRECTION('ref_axis',(-3.20705379111156E-18,-0.0261875815406085,
0.999657046477968));
#12091=DIRECTION('center_axis',(0.998134798421926,-4.98413928560617E-12,
-0.0610485395338921));
#12092=DIRECTION('ref_axis',(0.0139243604808528,0.973640823478642,0.227661281383179));
#12093=DIRECTION('center_axis',(-1.,1.22464679914735E-16,8.07538652317042E-32));
#12094=DIRECTION('ref_axis',(-1.22348120675407E-16,-0.999048221581857,0.0436193873653419));
#12095=DIRECTION('center_axis',(3.42762215548675E-16,-0.999657046477968,
0.0261875815406083));
#12096=DIRECTION('ref_axis',(3.20705379111172E-18,0.0261875815406083,0.999657046477968));
#12097=DIRECTION('center_axis',(1.,-1.22464679914735E-16,-8.07538652317042E-32));
#12098=DIRECTION('ref_axis',(-8.46859250332393E-17,-0.691513055782297,0.722363962059729));
#12099=DIRECTION('center_axis',(0.998134798421867,-2.41083642490419E-16,
-0.0610485395348569));
#12100=DIRECTION('ref_axis',(0.0610485395348569,5.13157969943759E-15,0.998134798421867));
#12101=DIRECTION('',(-1.,1.22464679914735E-16,8.07538652317042E-32));
#12102=DIRECTION('center_axis',(0.998134798421627,-6.14931633664777E-11,
-0.0610485395387875));
#12103=DIRECTION('ref_axis',(-0.0271146683583078,0.895952769782556,-0.443320909814533));
#12104=DIRECTION('center_axis',(5.87607575991543E-16,0.999657046477968,
0.0261875815406085));
#12105=DIRECTION('ref_axis',(-3.20705379111156E-18,-0.0261875815406085,
0.999657046477968));
#12106=DIRECTION('center_axis',(-1.,1.22464679914735E-16,8.07538652317042E-32));
#12107=DIRECTION('ref_axis',(7.39557098644698E-32,-5.55111512312578E-17,
1.));
#12108=DIRECTION('center_axis',(-1.,1.22464679914735E-16,8.07538652317042E-32));
#12109=DIRECTION('ref_axis',(8.46859250332394E-17,0.691513055782297,0.722363962059729));
#12110=DIRECTION('center_axis',(0.998134798421867,-2.41083642490419E-16,
-0.0610485395348569));
#12111=DIRECTION('ref_axis',(0.0610485395348569,-5.25734750263315E-15,0.998134798421867));
#12112=DIRECTION('',(1.,-1.22464679914735E-16,-8.07538652317042E-32));
#12113=DIRECTION('center_axis',(-2.44929359829471E-16,-1.,-5.55111512312578E-17));
#12114=DIRECTION('ref_axis',(-0.694658370458995,1.30210849533443E-16,0.719339800338654));
#12115=DIRECTION('',(2.44929359829471E-16,1.,5.55111512312578E-17));
#12116=DIRECTION('center_axis',(1.22382300796503E-16,0.999327323451223,
0.0366728864941765));
#12117=DIRECTION('ref_axis',(-4.49113330605865E-18,-0.0366728864941765,
0.999327323451223));
#12118=DIRECTION('center_axis',(1.22382300796503E-16,0.999327323451223,
0.0366728864941765));
#12119=DIRECTION('ref_axis',(-4.49113330605865E-18,-0.0366728864941765,
0.999327323451223));
#12120=DIRECTION('',(-2.44929359829471E-16,-1.,-5.55111512312578E-17));
#12121=DIRECTION('center_axis',(7.39557098644698E-32,-5.55111512312578E-17,
1.));
#12122=DIRECTION('ref_axis',(-2.44929359829471E-16,-1.,-5.55111512312578E-17));
#12123=DIRECTION('',(2.44929359829471E-16,1.,5.55111512312578E-17));
#12124=DIRECTION('',(2.44929359829471E-16,1.,5.55111512312578E-17));
#12125=DIRECTION('center_axis',(7.39557098644698E-32,-5.55111512312578E-17,
1.));
#12126=DIRECTION('ref_axis',(0.707106781186547,-0.707106781186548,-3.92523114670944E-17));
#12127=DIRECTION('',(-1.,2.44929359829473E-16,8.75520205989388E-32));
#12128=DIRECTION('',(-2.44929359829471E-16,-1.,-5.55111512312578E-17));
#12129=DIRECTION('',(1.,-2.44929359829468E-16,-8.75520205989386E-32));
#12130=DIRECTION('center_axis',(7.39557098644698E-32,-5.55111512312578E-17,
1.));
#12131=DIRECTION('ref_axis',(0.70710678118656,0.707106781186535,3.92523114670936E-17));
#12132=DIRECTION('',(2.44929359829471E-16,1.,5.55111512312578E-17));
#12133=DIRECTION('',(-1.,1.22464679914735E-16,8.07538652317042E-32));
#12134=DIRECTION('',(2.44929359829471E-16,1.,5.55111512312578E-17));
#12135=DIRECTION('',(1.,-1.22464679914735E-16,-8.07538652317042E-32));
#12136=DIRECTION('center_axis',(1.22348120675408E-16,0.999048221581858,
-0.0436193873653328));
#12137=DIRECTION('ref_axis',(1.06836686235447E-17,0.0436193873653328,0.999048221581858));
#12138=DIRECTION('',(-1.,2.44929359829471E-16,-3.33066907387547E-15));
#12139=DIRECTION('',(-0.0609906510962985,-0.0435381827808628,-0.9971883308177));
#12140=DIRECTION('center_axis',(-1.,2.44929359829471E-16,-3.33066907387547E-15));
#12141=DIRECTION('ref_axis',(2.44929359829471E-16,1.,5.55111512312573E-17));
#12142=DIRECTION('',(1.,-2.44929359829471E-16,3.33066907387547E-15));
#12143=DIRECTION('center_axis',(0.998134798421867,-2.41083642490419E-16,
-0.0610485395348569));
#12144=DIRECTION('ref_axis',(-0.0610485395348569,7.03601914511734E-17,-0.998134798421867));
#12145=DIRECTION('center_axis',(0.0348663205140341,0.0435928661237811,0.998440785283197));
#12146=DIRECTION('ref_axis',(-0.706138759600912,-0.705896685157261,0.0554790237231723));
#12147=DIRECTION('',(0.0348663205140341,0.0435928661237812,0.998440785283197));
#12148=DIRECTION('center_axis',(-0.034866320514033,-0.0435928661237854,
-0.998440785283197));
#12149=DIRECTION('ref_axis',(-1.23815888097845E-16,-0.999048221581857,0.0436193873653418));
#12150=DIRECTION('',(-0.0348663205140341,-0.0435928661237811,-0.998440785283197));
#12151=DIRECTION('center_axis',(-0.999997384998435,-9.97539845602247E-5,
-0.00228474187489288));
#12152=DIRECTION('ref_axis',(-1.22528398018018E-16,-0.999048221581858,0.0436193873653197));
#12153=DIRECTION('center_axis',(-5.87607575991543E-16,-0.999657046477968,
0.0261875815406083));
#12154=DIRECTION('ref_axis',(3.20705379111171E-18,0.0261875815406083,0.999657046477968));
#12155=DIRECTION('center_axis',(1.22348120675408E-16,0.999048221581858,
-0.0436193873653375));
#12156=DIRECTION('ref_axis',(-1.27038557921684E-14,0.0436193873653375,0.999048221581858));
#12157=DIRECTION('center_axis',(0.999250459394965,-1.20224011350591E-16,
-0.038710714265573));
#12158=DIRECTION('ref_axis',(-0.038710714265573,6.02102386011819E-17,-0.999250459394965));
#12159=DIRECTION('center_axis',(-0.999390827019096,2.42842844241885E-16,
0.034899496702501));
#12160=DIRECTION('ref_axis',(-0.034899496702501,6.40252467235026E-17,-0.999390827019096));
#12161=DIRECTION('center_axis',(0.0348344811683452,-0.0610114888889291,
0.997529025715687));
#12162=DIRECTION('ref_axis',(-0.705924422629847,0.705037220908232,0.0677733477756137));
#12163=DIRECTION('',(0.0348344811683452,-0.0610114888889291,0.997529025715687));
#12164=DIRECTION('center_axis',(-0.0348344811683441,0.0610114888889305,
-0.997529025715687));
#12165=DIRECTION('ref_axis',(-0.999390827019096,1.21661736424E-16,0.0348994967024999));
#12166=DIRECTION('',(-0.0348344811683452,0.0610114888889291,-0.997529025715687));
#12167=DIRECTION('center_axis',(-0.999998756654243,9.62689200726465E-5,
-0.00157398293002598));
#12168=DIRECTION('ref_axis',(-0.00157398293731958,-5.53179589569596E-17,
0.999998761288089));
#12169=DIRECTION('center_axis',(-1.22236258600493E-16,-0.998134798421867,
-0.0610485395348547));
#12170=DIRECTION('ref_axis',(-3.70131707281189E-15,-0.0610485395348547,
0.998134798421867));
#12171=DIRECTION('center_axis',(0.998134798421698,2.96898008925097E-11,
-0.0610485395376221));
#12172=DIRECTION('ref_axis',(0.0139233470484287,0.973644712049105,0.227644712448552));
#12173=DIRECTION('center_axis',(-1.,1.22464679914735E-16,8.07538652317042E-32));
#12174=DIRECTION('ref_axis',(-1.22348120675407E-16,-0.999048221581857,0.0436193873653419));
#12175=DIRECTION('center_axis',(-5.87607575991543E-16,-0.999657046477968,
0.0261875815406083));
#12176=DIRECTION('ref_axis',(3.20705379111171E-18,0.0261875815406083,0.999657046477968));
#12177=DIRECTION('center_axis',(1.,-1.22464679914735E-16,-8.07538652317042E-32));
#12178=DIRECTION('ref_axis',(-8.46859250332393E-17,-0.691513055782297,0.722363962059729));
#12179=DIRECTION('center_axis',(0.998134798421867,-2.41083642490419E-16,
-0.0610485395348569));
#12180=DIRECTION('ref_axis',(0.0610485395348569,5.13157969943759E-15,0.998134798421867));
#12181=DIRECTION('center_axis',(0.998134798421039,-1.57141856842974E-10,
-0.0610485395483981));
#12182=DIRECTION('ref_axis',(-0.0258548105800182,0.905890327576842,-0.422722418582921));
#12183=DIRECTION('center_axis',(-1.,1.22464679914735E-16,8.07538652317042E-32));
#12184=DIRECTION('ref_axis',(7.39557098644698E-32,-5.55111512312578E-17,
1.));
#12185=DIRECTION('center_axis',(-1.,1.22464679914735E-16,8.07538652317042E-32));
#12186=DIRECTION('ref_axis',(8.39107155933401E-17,0.685182990326371,0.728370969882389));
#12187=DIRECTION('center_axis',(0.998134798421867,-2.41083642490419E-16,
-0.0610485395348569));
#12188=DIRECTION('ref_axis',(0.0610485395348569,1.23573199866106E-15,0.998134798421867));
#12189=DIRECTION('center_axis',(-2.44929359829471E-16,-1.,-5.55111512312578E-17));
#12190=DIRECTION('ref_axis',(-0.694658370458995,1.30210849533443E-16,0.719339800338654));
#12191=DIRECTION('center_axis',(-1.22464679914735E-16,-1.,-5.55111512312578E-17));
#12192=DIRECTION('ref_axis',(7.39557098644698E-32,-5.55111512312578E-17,
1.));
#12193=DIRECTION('',(-2.44929359829471E-16,-1.,-5.55111512312578E-17));
#12194=DIRECTION('center_axis',(1.22348120675408E-16,0.999048221581858,
-0.0436193873653375));
#12195=DIRECTION('ref_axis',(1.06836686235459E-17,0.0436193873653375,0.999048221581858));
#12196=DIRECTION('',(-1.,2.44929359829471E-16,-3.33066907387547E-15));
#12197=DIRECTION('',(-0.0609906510962984,-0.0435381827808676,-0.997188330817699));
#12198=DIRECTION('center_axis',(-1.,2.44929359829471E-16,-3.33066907387547E-15));
#12199=DIRECTION('ref_axis',(2.44929359829471E-16,1.,5.55111512312573E-17));
#12200=DIRECTION('',(1.,-2.44929359829471E-16,3.33066907387547E-15));
#12201=DIRECTION('center_axis',(0.998134798421867,-2.41083642490419E-16,
-0.0610485395348569));
#12202=DIRECTION('ref_axis',(-0.0610485395348569,7.03601914511734E-17,-0.998134798421867));
#12203=DIRECTION('center_axis',(-1.,1.22464679914735E-16,8.07538652317042E-32));
#12204=DIRECTION('ref_axis',(1.22446027950813E-16,0.999847695156391,0.0174524064372845));
#12205=DIRECTION('center_axis',(1.06861098686198E-18,0.0087258709009493,
-0.999961928863804));
#12206=DIRECTION('ref_axis',(-3.54033237998918E-14,0.999961928863804,0.0087258709009493));
#12207=DIRECTION('center_axis',(-1.22464679914735E-16,-1.,-5.55111512312578E-17));
#12208=DIRECTION('ref_axis',(-7.39557098644698E-32,5.55111512312578E-17,
-1.));
#12209=DIRECTION('center_axis',(7.39557098644698E-32,-5.55111512312578E-17,
1.));
#12210=DIRECTION('ref_axis',(-3.13059372777907E-14,1.,5.55111512312578E-17));
#12211=DIRECTION('center_axis',(1.22464679914735E-16,1.,5.55111512312578E-17));
#12212=DIRECTION('ref_axis',(-7.39557098644698E-32,5.55111512312578E-17,
-1.));
#12213=DIRECTION('center_axis',(-0.602179995893645,-0.0139333093563554,
0.798238758414993));
#12214=DIRECTION('ref_axis',(-0.798316253581364,1.30575464726715E-16,-0.602238457147844));
#12215=DIRECTION('center_axis',(-0.402306234437832,0.818902152515283,-0.409327446353514));
#12216=DIRECTION('ref_axis',(0.574020579544334,0.573933153429772,0.584038620001918));
#12217=DIRECTION('center_axis',(-4.44235303249218E-15,-0.0174524064372816,
0.999847695156391));
#12218=DIRECTION('ref_axis',(1.22446027950813E-16,0.999847695156391,0.0174524064372816));
#12219=DIRECTION('center_axis',(1.,1.76438096037139E-14,9.05472473342811E-31));
#12220=DIRECTION('ref_axis',(7.39557098644699E-32,-5.55111512312578E-17,
1.));
#12221=DIRECTION('center_axis',(1.22464679914735E-16,1.,5.55111512312578E-17));
#12222=DIRECTION('ref_axis',(1.,-1.22464679914735E-16,-8.07538652317042E-32));
#12223=DIRECTION('center_axis',(-1.,2.44929359829468E-16,8.75520205989386E-32));
#12224=DIRECTION('ref_axis',(1.71673257403503E-16,0.700909264299841,0.713250449154192));
#12225=DIRECTION('',(-1.,2.44929359829468E-16,8.75520205989386E-32));
#12226=DIRECTION('',(1.,-2.44929359829468E-16,-8.75520205989386E-32));
#12227=DIRECTION('',(1.,-2.44929359829468E-16,-8.75520205989386E-32));
#12228=DIRECTION('center_axis',(-0.602179995893642,0.0139333093563561,0.798238758414995));
#12229=DIRECTION('ref_axis',(1.40512601554121E-16,0.999847695156391,-0.0174524064372866));
#12230=DIRECTION('center_axis',(-1.22464679914735E-16,-1.,-5.55111512312578E-17));
#12231=DIRECTION('ref_axis',(-0.62467671621805,1.19848574729876E-16,-0.780883474159259));
#12232=DIRECTION('center_axis',(1.22464679914735E-16,1.,5.55111512312578E-17));
#12233=DIRECTION('ref_axis',(-0.330995865412795,9.29174127130365E-17,-0.943632204346394));
#12234=DIRECTION('',(1.22464679914735E-16,1.,5.55111512312578E-17));
#12235=DIRECTION('center_axis',(-0.0348941878126143,0.0174417781380944,
0.999238800303651));
#12236=DIRECTION('ref_axis',(-0.706460917912191,0.706783874132045,-0.0370071172825321));
#12237=DIRECTION('center_axis',(-0.71933795527993,0.0121234935610393,0.694554480942686));
#12238=DIRECTION('ref_axis',(-0.694660281068156,-0.0125541783613092,-0.71922839662515));
#12239=DIRECTION('',(-0.0348941878126143,0.0174417781380944,0.999238800303651));
#12240=DIRECTION('center_axis',(-0.0348941878126145,0.0174417781380968,
0.999238800303651));
#12241=DIRECTION('ref_axis',(1.20129600711394E-16,0.999847695156391,-0.0174524064372859));
#12242=DIRECTION('center_axis',(-2.44892055901629E-16,-0.999847695156391,
0.0174524064372834));
#12243=DIRECTION('ref_axis',(6.86428888474166E-15,0.0174524064372834,0.999847695156391));
#12244=DIRECTION('center_axis',(1.22464679914735E-16,1.,5.55111512312578E-17));
#12245=DIRECTION('ref_axis',(1.,-1.22464679914735E-16,-8.07538652317042E-32));
#12246=DIRECTION('center_axis',(-1.06861098686227E-18,-0.0087258709009503,
-0.999961928863804));
#12247=DIRECTION('ref_axis',(-1.22460017545227E-16,-0.999961928863804,0.0087258709009503));
#12248=DIRECTION('center_axis',(-1.,1.22464679914735E-16,8.07538652317042E-32));
#12249=DIRECTION('ref_axis',(-7.39557098644698E-32,5.55111512312578E-17,
-1.));
#12250=DIRECTION('center_axis',(7.39557098644698E-32,-5.55111512312578E-17,
1.));
#12251=DIRECTION('ref_axis',(3.90148082460402E-15,-1.,-5.55111512312578E-17));
#12252=DIRECTION('center_axis',(0.402306234437839,0.818902152515294,0.409327446353484));
#12253=DIRECTION('ref_axis',(0.574020579544352,-0.573933153429749,0.584038620001923));
#12254=DIRECTION('center_axis',(-1.22464679914735E-16,-1.,-5.55111512312578E-17));
#12255=DIRECTION('ref_axis',(7.39557098644698E-32,-5.55111512312578E-17,
1.));
#12256=DIRECTION('center_axis',(1.,-4.32528919588846E-16,-1.77635683940025E-14));
#12257=DIRECTION('ref_axis',(-1.22446027950813E-16,-0.999847695156391,0.0174524064372814));
#12258=DIRECTION('center_axis',(2.13730336808362E-18,0.0174524064372814,
0.999847695156391));
#12259=DIRECTION('ref_axis',(1.,-1.22464679914735E-16,-9.15390729202728E-32));
#12260=DIRECTION('center_axis',(1.,-2.44929359829473E-16,-8.75520205989388E-32));
#12261=DIRECTION('ref_axis',(-1.71673257403513E-16,-0.700909264299866,0.713250449154167));
#12262=DIRECTION('',(-1.,2.44929359829473E-16,8.75520205989388E-32));
#12263=DIRECTION('',(1.,-2.44929359829473E-16,-8.75520205989388E-32));
#12264=DIRECTION('',(-1.,2.44929359829473E-16,8.75520205989388E-32));
#12265=DIRECTION('center_axis',(-4.27460673616766E-18,-0.0174524064372834,
-0.999847695156391));
#12266=DIRECTION('ref_axis',(0.70710678118655,-0.706999085398822,0.0123407149398268));
#12267=DIRECTION('',(4.27460673616766E-18,0.0174524064372834,0.999847695156391));
#12268=DIRECTION('',(-4.27460673616766E-18,-0.0174524064372834,-0.999847695156391));
#12269=DIRECTION('center_axis',(-2.44929359829471E-16,-1.,-5.55111512312578E-17));
#12270=DIRECTION('ref_axis',(0.707106781186538,-2.12443522714191E-16,0.707106781186557));
#12271=DIRECTION('',(2.44929359829471E-16,1.,5.55111512312578E-17));
#12272=DIRECTION('center_axis',(-1.,2.44929359829473E-16,8.75520205989388E-32));
#12273=DIRECTION('ref_axis',(-1.74695975909421E-16,-0.713250449154195,-0.700909264299837));
#12274=DIRECTION('center_axis',(1.,-1.22464679914735E-16,-8.07538652317042E-32));
#12275=DIRECTION('ref_axis',(-1.22446027950813E-16,-0.999847695156391,0.0174524064372865));
#12276=DIRECTION('',(1.,-2.44929359829473E-16,-8.75520205989388E-32));
#12277=DIRECTION('',(-1.,2.44929359829473E-16,8.75520205989388E-32));
#12278=DIRECTION('center_axis',(-7.39557098644698E-32,5.55111512312578E-17,
-1.));
#12279=DIRECTION('ref_axis',(-0.894481690366354,0.447104580159218,2.48192899654064E-17));
#12280=DIRECTION('center_axis',(0.0174172548507288,-0.00870597408692669,
0.999810404651133));
#12281=DIRECTION('ref_axis',(-0.894312100798219,0.447019811210352,0.0194718964494339));
#12282=DIRECTION('center_axis',(-2.44929359829471E-16,-1.,-5.55111512312578E-17));
#12283=DIRECTION('ref_axis',(0.707106781186552,-1.33938899780006E-16,-0.707106781186543));
#12284=DIRECTION('',(-2.44929359829471E-16,-1.,-5.55111512312578E-17));
#12285=DIRECTION('',(2.44929359829471E-16,1.,5.55111512312578E-17));
#12286=DIRECTION('center_axis',(4.27460673616751E-18,0.0174524064372836,
-0.999847695156391));
#12287=DIRECTION('ref_axis',(0.707106781186526,0.706999085398846,0.0123407149398273));
#12288=DIRECTION('',(-4.27460673616751E-18,-0.0174524064372836,0.999847695156391));
#12289=DIRECTION('',(4.27460673616751E-18,0.0174524064372836,-0.999847695156391));
#12290=DIRECTION('center_axis',(0.0348941878126012,0.0174417781380948,-0.999238800303651));
#12291=DIRECTION('ref_axis',(-1.20888542232134E-16,-0.999847695156391,-0.0174524064372838));
#12292=DIRECTION('center_axis',(2.44892055901624E-16,0.999847695156391,
0.0174524064372836));
#12293=DIRECTION('ref_axis',(6.8600142780055E-15,-0.0174524064372836,0.999847695156391));
#12294=DIRECTION('center_axis',(0.0348941878126143,0.0174417781380946,-0.999238800303651));
#12295=DIRECTION('ref_axis',(-0.706460917912191,-0.706783874132045,-0.0370071172825322));
#12296=DIRECTION('center_axis',(2.46519032881566E-32,-1.1921338553981E-12,
1.));
#12297=DIRECTION('ref_axis',(-0.894481690378538,-0.447104580134843,-5.33008506882299E-13));
#12298=DIRECTION('',(-0.0348941878126143,-0.0174417781380946,0.999238800303651));
#12299=DIRECTION('',(0.0348941878126143,0.0174417781380946,-0.999238800303651));
#12300=DIRECTION('center_axis',(-0.719337955279937,-0.012123493561039,0.694554480942679));
#12301=DIRECTION('ref_axis',(-0.694660281068148,0.0125541783613097,-0.719228396625156));
#12302=DIRECTION('center_axis',(-2.44929359829471E-16,-1.,-5.55111512312578E-17));
#12303=DIRECTION('ref_axis',(0.707106781186552,-1.33938899780006E-16,-0.707106781186543));
#12304=DIRECTION('',(2.44929359829471E-16,1.,5.55111512312578E-17));
#12305=DIRECTION('',(-2.44929359829471E-16,-1.,-5.55111512312578E-17));
#12306=DIRECTION('center_axis',(1.,-2.44929359829468E-16,-8.75520205989386E-32));
#12307=DIRECTION('ref_axis',(1.74695975909405E-16,0.713250449154145,-0.700909264299888));
#12308=DIRECTION('center_axis',(1.,-1.22464679914735E-16,-8.07538652317042E-32));
#12309=DIRECTION('ref_axis',(-7.39557098644698E-32,5.55111512312578E-17,
-1.));
#12310=DIRECTION('',(1.,-2.44929359829468E-16,-8.75520205989386E-32));
#12311=DIRECTION('',(-1.,2.44929359829468E-16,8.75520205989386E-32));
#12312=DIRECTION('center_axis',(0.0174172548507278,0.00870597408692608,
0.999810404651133));
#12313=DIRECTION('ref_axis',(-0.894312100798219,-0.447019811210352,0.0194718964494327));
#12314=DIRECTION('center_axis',(-7.39557098644698E-32,5.55111512312578E-17,
-1.));
#12315=DIRECTION('ref_axis',(-0.894481690366354,-0.447104580159218,-2.48192899654063E-17));
#12316=DIRECTION('center_axis',(1.,-1.22464679914735E-16,-8.07538652317042E-32));
#12317=DIRECTION('ref_axis',(1.22390077740616E-16,0.999390827019096,0.0348994967025012));
#12318=DIRECTION('center_axis',(1.22464679914735E-16,1.,5.55111512312578E-17));
#12319=DIRECTION('ref_axis',(7.39557098644698E-32,-5.55111512312578E-17,
1.));
#12320=DIRECTION('center_axis',(7.39557098644698E-32,-5.55111512312578E-17,
1.));
#12321=DIRECTION('ref_axis',(-0.707106781186548,-0.707106781186547,-3.92523114670943E-17));
#12322=DIRECTION('center_axis',(-1.,2.44929359829471E-16,8.75520205989387E-32));
#12323=DIRECTION('ref_axis',(1.70142229976705E-16,0.694658370458995,0.719339800338654));
#12324=DIRECTION('center_axis',(-1.,1.22464679914735E-16,8.07538652317042E-32));
#12325=DIRECTION('ref_axis',(7.39557098644698E-32,-5.55111512312578E-17,
1.));
#12326=DIRECTION('center_axis',(7.39557098644698E-32,-5.55111512312578E-17,
1.));
#12327=DIRECTION('ref_axis',(-2.44929359829471E-16,-1.,-5.55111512312578E-17));
#12328=DIRECTION('',(-2.44929359829471E-16,-1.,-5.55111512312578E-17));
#12329=DIRECTION('center_axis',(7.39557098644698E-32,-5.55111512312578E-17,
1.));
#12330=DIRECTION('ref_axis',(-0.70710678118656,0.707106781186535,3.92523114670937E-17));
#12331=DIRECTION('center_axis',(1.22464679914735E-16,1.,5.55111512312578E-17));
#12332=DIRECTION('ref_axis',(-0.999390827019096,1.20452766501269E-16,0.0348994967025011));
#12333=DIRECTION('center_axis',(0.0173914781743214,-0.0173914781743151,
-0.999697490730983));
#12334=DIRECTION('ref_axis',(0.706892874831054,-0.706892874831054,0.0245952643038365));
#12335=DIRECTION('center_axis',(-1.,2.44929359829471E-16,-1.45899940840881E-28));
#12336=DIRECTION('ref_axis',(1.7167325740351E-16,0.700909264299435,-0.71325044915459));
#12337=DIRECTION('center_axis',(1.,-1.22464679914735E-16,-8.07538652317042E-32));
#12338=DIRECTION('ref_axis',(-1.48001816464732E-28,-1.20786713934572E-12,
-1.));
#12339=DIRECTION('',(-1.,2.44929359829471E-16,-1.45899789231451E-28));
#12340=DIRECTION('center_axis',(1.,-2.44929359829471E-16,1.45899940840881E-28));
#12341=DIRECTION('ref_axis',(-1.71673257403513E-16,-0.700909264300295,-0.713250449153745));
#12342=DIRECTION('',(1.,-2.44929359829471E-16,1.45899789231451E-28));
#12343=DIRECTION('center_axis',(-1.,2.72000598362183E-12,-1.55822022440315E-10));
#12344=DIRECTION('ref_axis',(1.55822022440315E-10,5.55111512121751E-17,
-1.));
#12345=DIRECTION('',(-1.,2.44929359829471E-16,-1.45899940840881E-28));
#12346=DIRECTION('center_axis',(2.44892055901624E-16,0.999847695156391,
0.0174524064372836));
#12347=DIRECTION('ref_axis',(-4.27460673616749E-18,-0.0174524064372836,
0.999847695156391));
#12348=DIRECTION('',(0.0348941878126214,0.0174417781380945,-0.999238800303651));
#12349=DIRECTION('center_axis',(2.44892055901624E-16,0.999847695156391,
0.0174524064372836));
#12350=DIRECTION('ref_axis',(-3.5745692352857E-15,-0.0174524064372836,0.999847695156391));
#12351=DIRECTION('',(1.,-2.7201512602694E-12,1.55823329337068E-10));
#12352=DIRECTION('center_axis',(-0.0348941878126214,-0.0174417781380946,
0.999238800303651));
#12353=DIRECTION('ref_axis',(-0.70646091791219,-0.706783874132045,-0.0370071172825372));
#12354=DIRECTION('center_axis',(-0.0348941878126205,-0.0174417781380948,
0.999238800303651));
#12355=DIRECTION('ref_axis',(-0.999390827019096,1.24885837599204E-16,-0.0348994967025071));
#12356=DIRECTION('center_axis',(-2.44929359829471E-16,-1.,-5.55111512312578E-17));
#12357=DIRECTION('ref_axis',(0.707106781186552,-1.33938899780006E-16,-0.707106781186543));
#12358=DIRECTION('',(-2.44929359829471E-16,-1.,-5.55111512312578E-17));
#12359=DIRECTION('',(2.44929359829471E-16,1.,5.55111512312578E-17));
#12360=DIRECTION('center_axis',(1.,-2.44929359829471E-16,-8.75520205989387E-32));
#12361=DIRECTION('ref_axis',(-7.39557098644698E-32,5.55111512312578E-17,
-1.));
#12362=DIRECTION('center_axis',(-1.22236258600493E-16,-0.998134798421867,
-0.0610485395348547));
#12363=DIRECTION('ref_axis',(1.4952579706796E-17,0.0610485395348547,-0.998134798421867));
#12364=DIRECTION('',(0.0609350948971756,-0.0609350948971734,0.99627999499124));
#12365=DIRECTION('center_axis',(-1.,-1.62616447241102E-12,9.31699162265428E-11));
#12366=DIRECTION('ref_axis',(-9.31699162265428E-11,5.55111512426678E-17,
-1.));
#12367=DIRECTION('center_axis',(-1.,2.7201512602694E-12,-1.55823329337068E-10));
#12368=DIRECTION('ref_axis',(1.09234480419746E-10,-0.700909264299841,-0.713250449154192));
#12369=DIRECTION('',(1.,-2.7201512602694E-12,1.55823329337068E-10));
#12370=DIRECTION('center_axis',(-0.0348941878126214,0.0174417781380944,
0.999238800303651));
#12371=DIRECTION('ref_axis',(-0.70646091791219,0.706783874132045,-0.0370071172825371));
#12372=DIRECTION('',(-0.0348941878126214,0.0174417781380944,0.999238800303651));
#12373=DIRECTION('center_axis',(-0.0348941878126227,0.0174417781380946,
0.999238800303651));
#12374=DIRECTION('ref_axis',(1.23599047663348E-16,0.999847695156391,-0.0174524064372837));
#12375=DIRECTION('center_axis',(-1.,1.62640940177082E-12,9.31699162265428E-11));
#12376=DIRECTION('ref_axis',(1.22446027950394E-16,0.999847695156391,-0.0174524064372836));
#12377=DIRECTION('center_axis',(-2.44892055901629E-16,-0.999847695156391,
0.0174524064372834));
#12378=DIRECTION('ref_axis',(-2.15500831444325E-14,0.0174524064372834,0.999847695156391));
#12379=DIRECTION('center_axis',(1.,2.71966140154972E-12,1.55823329337068E-10));
#12380=DIRECTION('ref_axis',(1.09234823766256E-10,0.700909264299866,-0.713250449154167));
#12381=DIRECTION('',(-1.,-2.71966140154972E-12,-1.55823329337068E-10));
#12382=DIRECTION('center_axis',(-2.44892055901629E-16,-0.999847695156391,
0.0174524064372834));
#12383=DIRECTION('ref_axis',(-4.27460673616768E-18,-0.0174524064372834,
-0.999847695156391));
#12384=DIRECTION('center_axis',(-1.,1.22464679914735E-16,8.07538652317042E-32));
#12385=DIRECTION('ref_axis',(-1.22390077740616E-16,-0.999390827019096,0.034899496702501));
#12386=DIRECTION('center_axis',(0.0173914781743151,0.017391478174321,-0.999697490730983));
#12387=DIRECTION('ref_axis',(0.706892874831063,0.706892874831045,0.0245952643038362));
#12388=DIRECTION('center_axis',(0.0174338172198089,0.0174338172198084,0.999696015813954));
#12389=DIRECTION('ref_axis',(0.706891831907247,0.706891831907194,-0.024655140756187));
#12390=DIRECTION('center_axis',(1.,-1.22464679914735E-16,-8.07538652317042E-32));
#12391=DIRECTION('ref_axis',(-7.39557098644698E-32,5.55111512312578E-17,
-1.));
#12392=DIRECTION('center_axis',(-7.39557098644698E-32,5.55111512312578E-17,
-1.));
#12393=DIRECTION('ref_axis',(0.70710678118656,0.707106781186535,3.92523114670936E-17));
#12394=DIRECTION('center_axis',(1.22464679914735E-16,1.,5.55111512312578E-17));
#12395=DIRECTION('ref_axis',(0.999390827019096,-1.20452766501269E-16,-0.0348994967024999));
#12396=DIRECTION('center_axis',(-1.22464679914735E-16,-1.,-5.55111512312578E-17));
#12397=DIRECTION('ref_axis',(0.999390827019096,-1.24327388979963E-16,0.0348994967025011));
#12398=DIRECTION('center_axis',(1.,-1.22464679914735E-16,-8.07538652317042E-32));
#12399=DIRECTION('ref_axis',(7.39557098644698E-32,-5.55111512312578E-17,
1.));
#12400=DIRECTION('center_axis',(-7.39557098644698E-32,5.55111512312578E-17,
-1.));
#12401=DIRECTION('ref_axis',(0.707106781186547,-0.707106781186548,-3.92523114670944E-17));
#12402=DIRECTION('center_axis',(0.0174338172198078,-0.0174338172198061,
0.999696015813954));
#12403=DIRECTION('ref_axis',(0.706891831907221,-0.706891831907221,-0.0246551407561846));
#12404=DIRECTION('center_axis',(-1.22464679914735E-16,-1.,-5.55111512312578E-17));
#12405=DIRECTION('ref_axis',(-7.39557098644698E-32,5.55111512312578E-17,
-1.));
#12406=DIRECTION('center_axis',(2.44929359829471E-16,1.,5.55111512312578E-17));
#12407=DIRECTION('ref_axis',(0.694658370458995,-2.10073610419967E-16,0.719339800338654));
#12408=DIRECTION('center_axis',(0.0348782627423746,-0.0348782627423747,
0.998782765958718));
#12409=DIRECTION('ref_axis',(0.706246066741666,-0.706246066741666,-0.0493253122022784));
#12410=DIRECTION('',(-0.0348782627423746,0.0348782627423747,-0.998782765958718));
#12411=DIRECTION('center_axis',(-2.44929359829471E-16,-1.,-5.55111512312578E-17));
#12412=DIRECTION('ref_axis',(0.694658370459017,-1.3021084953345E-16,-0.719339800338632));
#12413=DIRECTION('',(2.44929359829471E-16,1.,5.55111512312578E-17));
#12414=DIRECTION('',(-2.44929359829471E-16,-1.,-5.55111512312578E-17));
#12415=DIRECTION('center_axis',(1.,-2.44929359829471E-16,-8.75520205989387E-32));
#12416=DIRECTION('ref_axis',(1.70142229976704E-16,0.694658370458991,-0.719339800338657));
#12417=DIRECTION('',(1.,-2.44929359829471E-16,-8.75520205989387E-32));
#12418=DIRECTION('',(-1.,2.44929359829471E-16,8.75520205989387E-32));
#12419=DIRECTION('center_axis',(1.,-2.44929359829471E-16,-8.75520205989387E-32));
#12420=DIRECTION('ref_axis',(-1.70142229976705E-16,-0.694658370458995,0.719339800338654));
#12421=DIRECTION('',(1.,-2.44929359829471E-16,-8.75520205989387E-32));
#12422=DIRECTION('center_axis',(-2.44929359829471E-16,-1.,-5.55111512312578E-17));
#12423=DIRECTION('ref_axis',(-0.694658370458995,1.30210849533443E-16,0.719339800338654));
#12424=DIRECTION('',(-2.44929359829471E-16,-1.,-5.55111512312578E-17));
#12425=DIRECTION('center_axis',(0.0348782627423746,0.0348782627423746,0.998782765958718));
#12426=DIRECTION('ref_axis',(0.706246066741679,0.706246066741653,-0.0493253122022784));
#12427=DIRECTION('',(-0.0348782627423746,-0.0348782627423746,-0.998782765958718));
#12428=DIRECTION('',(0.0348782627423746,0.0348782627423746,0.998782765958718));
#12429=DIRECTION('center_axis',(-2.46519032881566E-32,5.55111512312578E-17,
-1.));
#12430=DIRECTION('ref_axis',(0.,1.,5.55111512312578E-17));
#12431=DIRECTION('center_axis',(2.44780155481232E-16,0.999390827019096,
-0.0348994967025009));
#12432=DIRECTION('ref_axis',(8.54791138571435E-18,0.0348994967025009,0.999390827019096));
#12433=DIRECTION('center_axis',(-0.998134798421867,2.41083642490419E-16,
0.0610485395348569));
#12434=DIRECTION('ref_axis',(-2.44929359829471E-16,-1.,-5.55111512312578E-17));
#12435=DIRECTION('center_axis',(-1.22348120675408E-16,-0.999048221581858,
-0.0436193873653336));
#12436=DIRECTION('ref_axis',(1.06836686235448E-17,0.0436193873653336,-0.999048221581858));
#12437=DIRECTION('',(0.0609906510962984,-0.0435381827808635,0.9971883308177));
#12438=DIRECTION('center_axis',(-0.998134798421867,2.41083642490419E-16,
0.0610485395348569));
#12439=DIRECTION('ref_axis',(-2.44929359829471E-16,-1.,-5.55111512312578E-17));
#12440=DIRECTION('center_axis',(0.999390827019096,-2.42842844241885E-16,
-0.034899496702501));
#12441=DIRECTION('ref_axis',(-0.034899496702501,6.40252467235031E-17,-0.999390827019096));
#12442=DIRECTION('center_axis',(0.998134798421867,-2.41083642490419E-16,
-0.0610485395348569));
#12443=DIRECTION('ref_axis',(2.44929359829471E-16,1.,5.55111512312578E-17));
#12444=DIRECTION('',(-2.44929359829471E-16,-1.,-5.55111512312578E-17));
#12445=DIRECTION('center_axis',(0.998134798421867,-2.41083642490419E-16,
-0.0610485395348569));
#12446=DIRECTION('ref_axis',(2.44929359829471E-16,1.,5.55111512312578E-17));
#12447=DIRECTION('',(-2.44929359829471E-16,-1.,-5.55111512312578E-17));
#12448=DIRECTION('center_axis',(-7.39557098644698E-32,5.55111512312578E-17,
-1.));
#12449=DIRECTION('ref_axis',(1.,-1.22464679914735E-16,-8.07538652317042E-32));
#12450=DIRECTION('',(-8.60863432258748E-34,-1.,-5.55111512312578E-17));
#12451=DIRECTION('center_axis',(0.999390827019096,-1.93731123934732E-18,
0.034899496702501));
#12452=DIRECTION('ref_axis',(0.034899496702501,5.54773353377888E-17,-0.999390827019096));
#12453=DIRECTION('',(-4.16282930755492E-14,1.,1.1921338553981E-12));
#12454=DIRECTION('',(0.034899496702501,5.54773353377888E-17,-0.999390827019096));
#12455=DIRECTION('center_axis',(2.46519032881566E-32,-1.1921338553981E-12,
1.));
#12456=DIRECTION('ref_axis',(-6.12323399573677E-17,1.,1.1921338553981E-12));
#12457=DIRECTION('',(-6.40022644140512E-17,-1.,-5.55111512312578E-17));
#12458=DIRECTION('',(1.,-8.64993240018807E-27,1.55823329337068E-10));
#12459=DIRECTION('center_axis',(2.46519032881566E-32,-5.55111512312578E-17,
1.));
#12460=DIRECTION('ref_axis',(1.,1.3684555315672E-48,-2.46519032881566E-32));
#12461=DIRECTION('',(6.12323399573677E-17,1.,1.55823384848219E-10));
#12462=DIRECTION('',(1.,1.3684555315672E-48,-2.46519032881566E-32));
#12463=DIRECTION('',(6.12323399573677E-17,1.,1.55823384848219E-10));
#12464=DIRECTION('center_axis',(2.46519032881566E-32,-5.55111512312578E-17,
1.));
#12465=DIRECTION('ref_axis',(0.,1.,5.55111512312578E-17));
#12466=DIRECTION('',(-1.,1.22464679906085E-16,1.55823329337068E-10));
#12467=DIRECTION('',(0.,1.,5.55111512312578E-17));
#12468=DIRECTION('',(-1.,1.22464679914735E-16,1.46018942920136E-28));
#12469=DIRECTION('center_axis',(2.46519032881566E-32,-1.1921338553981E-12,
1.));
#12470=DIRECTION('ref_axis',(0.894481690378543,-0.447104580134833,-5.33008506882288E-13));
#12471=DIRECTION('',(-4.16282930755492E-14,-1.,-1.1921338553981E-12));
#12472=DIRECTION('center_axis',(2.46519032881566E-32,-1.1921338553981E-12,
1.));
#12473=DIRECTION('ref_axis',(-0.707106781186548,0.707106781186548,8.4296593323406E-13));
#12474=DIRECTION('',(-1.,-1.36248209154501E-48,2.46519032881566E-32));
#12475=DIRECTION('center_axis',(2.46519032881566E-32,-1.1921338553981E-12,
1.));
#12476=DIRECTION('ref_axis',(0.707106781186548,0.707106781186548,8.4296593323406E-13));
#12477=DIRECTION('center_axis',(-1.55823329337068E-10,-5.55111512312578E-17,
1.));
#12478=DIRECTION('ref_axis',(1.,-8.64993240018807E-27,1.55823329337068E-10));
#12479=DIRECTION('',(-6.40022644140512E-17,1.,5.55111512312578E-17));
#12480=DIRECTION('center_axis',(0.,1.,5.55111512312578E-17));
#12481=DIRECTION('ref_axis',(0.999390827019096,-1.93731123934752E-18,0.0348994967025047));
#12482=DIRECTION('center_axis',(0.,1.,5.55111512312578E-17));
#12483=DIRECTION('ref_axis',(0.999390827019096,-1.93731123934752E-18,0.0348994967025047));
#12484=DIRECTION('center_axis',(0.,1.,5.55111512312578E-17));
#12485=DIRECTION('ref_axis',(1.,-6.41639652426406E-29,1.15587523982948E-12));
#12486=DIRECTION('',(-6.40022644140512E-17,1.,5.55111512312578E-17));
#12487=DIRECTION('center_axis',(-2.44929359829471E-16,-1.,-5.55111512312578E-17));
#12488=DIRECTION('ref_axis',(1.,-2.44929359829535E-16,1.15587523982948E-12));
#12489=DIRECTION('',(-6.40022644140512E-17,1.,5.55111512312578E-17));
#12490=DIRECTION('center_axis',(0.,-1.,-5.55111512312578E-17));
#12491=DIRECTION('ref_axis',(1.,-6.41639652426406E-29,1.15587523982948E-12));
#12492=DIRECTION('center_axis',(-1.,5.24426287909031E-28,-9.44722413924162E-12));
#12493=DIRECTION('ref_axis',(-9.44722413924162E-12,-5.55111512312578E-17,
1.));
#12494=DIRECTION('',(-6.40022644140512E-17,1.,5.55111512312578E-17));
#12495=DIRECTION('',(-9.44722413924162E-12,-5.55111512289439E-17,1.));
#12496=DIRECTION('',(-9.44722413924162E-12,-5.55111512312578E-17,1.));
#12497=DIRECTION('center_axis',(0.,1.,5.55111512312578E-17));
#12498=DIRECTION('ref_axis',(-1.,7.71045968979588E-29,-1.3889929354328E-12));
#12499=DIRECTION('',(-6.40022644140512E-17,1.,5.55111512312578E-17));
#12500=DIRECTION('center_axis',(2.44929359829471E-16,1.,5.55111512312578E-17));
#12501=DIRECTION('ref_axis',(-1.,2.44929359829548E-16,-1.3889929354328E-12));
#12502=DIRECTION('center_axis',(0.,1.,5.55111512312578E-17));
#12503=DIRECTION('ref_axis',(-1.,7.71045968979588E-29,-1.3889929354328E-12));
#12504=DIRECTION('center_axis',(1.22390077740616E-16,0.999390827019096,
-0.0348994967025009));
#12505=DIRECTION('ref_axis',(-4.27395569285716E-18,-0.0348994967025009,
-0.999390827019096));
#12506=DIRECTION('',(1.,-1.22464679914735E-16,-3.1450058655391E-32));
#12507=DIRECTION('',(-0.0348782627423746,0.0348782627423746,0.998782765958718));
#12508=DIRECTION('center_axis',(-7.47628985339841E-18,-0.0610485395348574,
-0.998134798421867));
#12509=DIRECTION('ref_axis',(-0.707106781186528,0.70578788450239,-0.0431678362866339));
#12510=DIRECTION('',(-7.4762898533984E-18,-0.0610485395348574,-0.998134798421867));
#12511=DIRECTION('center_axis',(1.10815223488757E-14,0.0610485395348559,
0.998134798421867));
#12512=DIRECTION('ref_axis',(9.710265046013E-32,0.998134798421867,-0.061048539534856));
#12513=DIRECTION('',(7.4762898533984E-18,0.0610485395348574,0.998134798421867));
#12514=DIRECTION('center_axis',(1.,-1.22464679914735E-16,-3.1450058655391E-32));
#12515=DIRECTION('ref_axis',(0.,3.50680639508302E-14,1.));
#12516=DIRECTION('center_axis',(-1.,1.22464679914735E-16,3.1450058655391E-32));
#12517=DIRECTION('ref_axis',(2.30117460455256E-32,-6.89040514843999E-17,
1.));
#12518=DIRECTION('center_axis',(1.,-1.22464679914735E-16,-3.1450058655391E-32));
#12519=DIRECTION('ref_axis',(2.30117460455256E-32,-6.89040514843999E-17,
1.));
#12520=DIRECTION('center_axis',(-1.,-1.3684555315672E-48,2.46519032881566E-32));
#12521=DIRECTION('ref_axis',(-1.79557307074415E-32,-0.685182990326371,-0.728370969882389));
#12522=DIRECTION('center_axis',(1.,1.3684555315672E-48,-2.46519032881566E-32));
#12523=DIRECTION('ref_axis',(-1.50496269249647E-33,-0.998134798421867,-0.0610485395348561));
#12524=DIRECTION('',(1.,1.3684555315672E-48,-2.46519032881566E-32));
#12525=DIRECTION('center_axis',(0.998134798421867,-1.2562513331106E-16,
0.0610485395348569));
#12526=DIRECTION('ref_axis',(0.0610485395348569,-1.24320828851446E-15,-0.998134798421867));
#12527=DIRECTION('',(-1.,-1.3684555315672E-48,2.46519032881566E-32));
#12528=DIRECTION('center_axis',(-1.66222835233121E-14,0.0610485395348615,
-0.998134798421867));
#12529=DIRECTION('ref_axis',(-1.9872018899775E-31,-0.998134798421867,-0.0610485395348615));
#12530=DIRECTION('center_axis',(4.07150829652988E-16,-0.999327323451223,
-0.0366728864941763));
#12531=DIRECTION('ref_axis',(-2.46353205309319E-32,0.0366728864941763,-0.999327323451223));
#12532=DIRECTION('center_axis',(1.50496269249648E-33,0.998134798421867,
0.0610485395348563));
#12533=DIRECTION('ref_axis',(9.52318326856485E-15,0.0610485395348563,-0.998134798421867));
#12534=DIRECTION('center_axis',(-7.47628985339821E-18,-0.0610485395348563,
0.998134798421867));
#12535=DIRECTION('ref_axis',(-0.707106781186528,-0.70578788450239,-0.0431678362866331));
#12536=DIRECTION('',(7.4762898533982E-18,0.0610485395348562,-0.998134798421867));
#12537=DIRECTION('',(-7.4762898533982E-18,-0.0610485395348562,0.998134798421867));
#12538=DIRECTION('center_axis',(-1.,-1.3684555315672E-48,2.46519032881566E-32));
#12539=DIRECTION('ref_axis',(-1.5049626924966E-33,0.998134798421867,-0.0610485395348612));
#12540=DIRECTION('center_axis',(4.07150829652988E-16,0.999327323451223,
-0.0366728864941761));
#12541=DIRECTION('ref_axis',(-2.46353205309319E-32,-0.0366728864941762,
-0.999327323451223));
#12542=DIRECTION('center_axis',(1.50496269249651E-33,-0.998134798421867,
0.0610485395348574));
#12543=DIRECTION('ref_axis',(9.52318326856485E-15,-0.0610485395348574,-0.998134798421867));
#12544=DIRECTION('center_axis',(1.,1.3684555315672E-48,-2.46519032881566E-32));
#12545=DIRECTION('ref_axis',(-1.79557307074416E-32,0.685182990326367,-0.728370969882393));
#12546=DIRECTION('center_axis',(0.998134798421867,-1.2562513331106E-16,
0.0610485395348569));
#12547=DIRECTION('ref_axis',(0.0610485395348569,-3.92701448238274E-15,-0.998134798421867));
#12548=DIRECTION('',(-1.,-1.3684555315672E-48,2.46519032881566E-32));
#12549=DIRECTION('',(1.,1.3684555315672E-48,-2.46519032881566E-32));
#12550=DIRECTION('center_axis',(1.50496269249651E-33,-0.998134798421867,
0.0610485395348574));
#12551=DIRECTION('ref_axis',(-7.47628985339841E-18,-0.0610485395348574,
-0.998134798421867));
#12552=DIRECTION('',(-1.,1.22464679914735E-16,3.33066907387547E-15));
#12553=DIRECTION('',(1.,-1.22464679914735E-16,-3.33066907387547E-15));
#12554=DIRECTION('',(-0.0609350948971756,0.0609350948971761,0.99627999499124));
#12555=DIRECTION('center_axis',(1.,-1.22464679914735E-16,-3.33066907387547E-15));
#12556=DIRECTION('ref_axis',(-1.22464679914735E-16,-1.,-5.55111512312583E-17));
#12557=DIRECTION('',(1.,-1.22464679914735E-16,-3.33066907387547E-15));
#12558=DIRECTION('center_axis',(0.998134798421867,-1.2562513331106E-16,
0.0610485395348569));
#12559=DIRECTION('ref_axis',(0.0610485395348569,4.79313218909794E-17,-0.998134798421867));
#12560=DIRECTION('center_axis',(1.50496269249648E-33,0.998134798421867,
0.0610485395348563));
#12561=DIRECTION('ref_axis',(-7.47628985339821E-18,-0.0610485395348563,
0.998134798421867));
#12562=DIRECTION('',(0.0609350948971756,0.0609350948971749,-0.99627999499124));
#12563=DIRECTION('',(1.,-1.22464679914735E-16,-3.33066907387547E-15));
#12564=DIRECTION('center_axis',(-7.47628985339849E-18,-0.061048539534858,
-0.998134798421867));
#12565=DIRECTION('ref_axis',(-0.707106781186528,0.70578788450239,-0.0431678362866344));
#12566=DIRECTION('',(-7.47628985339849E-18,-0.061048539534858,-0.998134798421867));
#12567=DIRECTION('center_axis',(2.46059225192395E-32,0.0610485395348559,
0.998134798421867));
#12568=DIRECTION('ref_axis',(-1.50496269249647E-33,0.998134798421867,-0.061048539534856));
#12569=DIRECTION('',(7.47628985339849E-18,0.061048539534858,0.998134798421867));
#12570=DIRECTION('center_axis',(-1.,-1.3684555315672E-48,2.46519032881566E-32));
#12571=DIRECTION('ref_axis',(-1.50496269249661E-33,0.998134798421867,-0.0610485395348614));
#12572=DIRECTION('center_axis',(-2.44290497791793E-16,0.999327323451223,
-0.0366728864941761));
#12573=DIRECTION('ref_axis',(-2.46353205309319E-32,-0.0366728864941762,
-0.999327323451223));
#12574=DIRECTION('center_axis',(1.50496269249653E-33,-0.998134798421867,
0.061048539534858));
#12575=DIRECTION('ref_axis',(-6.52193763241108E-15,-0.061048539534858,-0.998134798421867));
#12576=DIRECTION('center_axis',(1.,1.3684555315672E-48,-2.46519032881566E-32));
#12577=DIRECTION('ref_axis',(-1.79557307074416E-32,0.685182990326367,-0.728370969882393));
#12578=DIRECTION('center_axis',(0.998134798421867,-1.2562513331106E-16,
0.0610485395348569));
#12579=DIRECTION('ref_axis',(0.0610485395348569,-3.92701448238274E-15,-0.998134798421867));
#12580=DIRECTION('',(-1.,-1.3684555315672E-48,2.46519032881566E-32));
#12581=DIRECTION('',(1.,1.3684555315672E-48,-2.46519032881566E-32));
#12582=DIRECTION('center_axis',(1.,-1.22464679914735E-16,-3.1450058655391E-32));
#12583=DIRECTION('ref_axis',(0.,6.37601162742367E-15,1.));
#12584=DIRECTION('center_axis',(1.,-1.22464679914735E-16,-3.1450058655391E-32));
#12585=DIRECTION('ref_axis',(2.30117460455256E-32,-6.89040514843999E-17,
1.));
#12586=DIRECTION('center_axis',(-1.,1.22464679914735E-16,3.1450058655391E-32));
#12587=DIRECTION('ref_axis',(2.30117460455256E-32,-6.89040514843999E-17,
1.));
#12588=DIRECTION('center_axis',(-1.,-1.3684555315672E-48,2.46519032881566E-32));
#12589=DIRECTION('ref_axis',(-1.79557307074415E-32,-0.685182990326371,-0.728370969882389));
#12590=DIRECTION('center_axis',(1.,1.3684555315672E-48,-2.46519032881566E-32));
#12591=DIRECTION('ref_axis',(-1.50496269249647E-33,-0.998134798421867,-0.0610485395348561));
#12592=DIRECTION('',(1.,1.3684555315672E-48,-2.46519032881566E-32));
#12593=DIRECTION('center_axis',(0.998134798421867,-1.2562513331106E-16,
0.0610485395348569));
#12594=DIRECTION('ref_axis',(0.0610485395348569,-1.24320828851446E-15,-0.998134798421867));
#12595=DIRECTION('',(-1.,-1.3684555315672E-48,2.46519032881566E-32));
#12596=DIRECTION('center_axis',(-1.66222835233121E-14,0.0610485395348615,
-0.998134798421867));
#12597=DIRECTION('ref_axis',(-1.9872018899775E-31,-0.998134798421867,-0.0610485395348615));
#12598=DIRECTION('center_axis',(4.07150829652988E-16,-0.999327323451223,
-0.0366728864941763));
#12599=DIRECTION('ref_axis',(-2.46353205309319E-32,0.0366728864941763,-0.999327323451223));
#12600=DIRECTION('center_axis',(1.50496269249649E-33,0.998134798421867,
0.0610485395348566));
#12601=DIRECTION('ref_axis',(9.52318326856485E-15,0.0610485395348566,-0.998134798421867));
#12602=DIRECTION('center_axis',(-7.47628985339825E-18,-0.0610485395348566,
0.998134798421867));
#12603=DIRECTION('ref_axis',(-0.707106781186528,-0.70578788450239,-0.0431678362866333));
#12604=DIRECTION('',(7.47628985339824E-18,0.0610485395348565,-0.998134798421867));
#12605=DIRECTION('',(-7.47628985339824E-18,-0.0610485395348565,0.998134798421867));
#12606=DIRECTION('center_axis',(1.50496269249653E-33,-0.998134798421867,
0.061048539534858));
#12607=DIRECTION('ref_axis',(-7.4762898533985E-18,-0.0610485395348581,-0.998134798421867));
#12608=DIRECTION('',(-1.,1.22464679914735E-16,3.33066907387547E-15));
#12609=DIRECTION('',(1.,-1.22464679914735E-16,-3.33066907387547E-15));
#12610=DIRECTION('',(-0.0609350948971756,0.0609350948971769,0.996279994991239));
#12611=DIRECTION('center_axis',(1.,-1.22464679914735E-16,-3.33066907387547E-15));
#12612=DIRECTION('ref_axis',(-1.22464679914735E-16,-1.,-5.55111512312583E-17));
#12613=DIRECTION('',(1.,-1.22464679914735E-16,-3.33066907387547E-15));
#12614=DIRECTION('center_axis',(0.998134798421867,-1.2562513331106E-16,
0.0610485395348569));
#12615=DIRECTION('ref_axis',(0.0610485395348569,4.79313218909794E-17,-0.998134798421867));
#12616=DIRECTION('center_axis',(1.50496269249649E-33,0.998134798421867,
0.0610485395348566));
#12617=DIRECTION('ref_axis',(-7.47628985339825E-18,-0.0610485395348566,
0.998134798421867));
#12618=DIRECTION('',(0.0609350948971756,0.0609350948971752,-0.99627999499124));
#12619=DIRECTION('',(1.,-1.22464679914735E-16,-3.33066907387547E-15));
#12620=DIRECTION('center_axis',(-0.0348663205140341,-0.0435928661237766,
0.998440785283197));
#12621=DIRECTION('ref_axis',(0.706138759600912,0.705896685157261,0.055479023723169));
#12622=DIRECTION('',(-0.0348663205140341,-0.0435928661237766,0.998440785283197));
#12623=DIRECTION('center_axis',(0.034866320514033,0.0435928661237855,-0.998440785283197));
#12624=DIRECTION('ref_axis',(1.51788304147971E-18,0.999048221581857,0.0436193873653419));
#12625=DIRECTION('',(0.0348663205140341,0.0435928661237766,-0.998440785283197));
#12626=DIRECTION('center_axis',(0.999997384998435,9.97539845603297E-5,-0.00228474187489288));
#12627=DIRECTION('ref_axis',(2.16840434497102E-19,0.999048221581859,0.043619387365312));
#12628=DIRECTION('center_axis',(-4.65184895770109E-16,0.999657046477968,
0.0261875815406085));
#12629=DIRECTION('ref_axis',(2.46434488310991E-32,-0.0261875815406085,0.999657046477968));
#12630=DIRECTION('center_axis',(-1.07530091881883E-33,-0.999048221581858,
-0.043619387365333));
#12631=DIRECTION('ref_axis',(-1.54243443921373E-14,-0.043619387365333,0.999048221581858));
#12632=DIRECTION('center_axis',(-0.999250459394965,2.14887631386623E-18,
-0.038710714265573));
#12633=DIRECTION('ref_axis',(0.038710714265573,5.54695433693778E-17,-0.999250459394965));
#12634=DIRECTION('center_axis',(0.999390827019096,-1.24327388979963E-16,
0.034899496702501));
#12635=DIRECTION('ref_axis',(0.034899496702501,5.12033796449321E-17,-0.999390827019096));
#12636=DIRECTION('center_axis',(-0.0348663205140341,0.043592866123777,0.998440785283197));
#12637=DIRECTION('ref_axis',(0.706138759601037,-0.705896685157136,0.0554790237231683));
#12638=DIRECTION('',(-0.0348663205140341,0.0435928661237771,0.998440785283197));
#12639=DIRECTION('center_axis',(0.034866320514033,-0.0435928661237711,-0.998440785283197));
#12640=DIRECTION('ref_axis',(0.999390827019096,-3.02151341183276E-18,0.0348994967024999));
#12641=DIRECTION('',(0.0348663205140341,-0.0435928661237771,-0.998440785283197));
#12642=DIRECTION('center_axis',(0.999997384998435,-9.9753984564225E-5,-0.00228474187498169));
#12643=DIRECTION('ref_axis',(0.00228474188634924,-1.77691194046398E-13,
0.99999738997385));
#12644=DIRECTION('center_axis',(-1.07530091881884E-33,0.999048221581858,
-0.0436193873653334));
#12645=DIRECTION('ref_axis',(-1.54243443921373E-14,0.0436193873653334,0.999048221581858));
#12646=DIRECTION('center_axis',(-4.65184895770109E-16,-0.999657046477968,
0.0261875815406083));
#12647=DIRECTION('ref_axis',(2.46434488310991E-32,0.0261875815406083,0.999657046477968));
#12648=DIRECTION('center_axis',(-0.998134798421816,-1.92589534752965E-12,
-0.0610485395356899));
#12649=DIRECTION('ref_axis',(0.0139490093523834,0.973546149982224,-0.22806428697382));
#12650=DIRECTION('center_axis',(1.,1.3684555315672E-48,-2.46519032881566E-32));
#12651=DIRECTION('ref_axis',(1.07530091881905E-33,0.999048221581857,0.043619387365342));
#12652=DIRECTION('center_axis',(-4.65184895770109E-16,0.999657046477968,
0.0261875815406085));
#12653=DIRECTION('ref_axis',(2.46434488310991E-32,-0.0261875815406085,0.999657046477968));
#12654=DIRECTION('center_axis',(-1.,-1.3684555315672E-48,2.46519032881566E-32));
#12655=DIRECTION('ref_axis',(1.78076465315461E-32,0.691513055782297,0.722363962059729));
#12656=DIRECTION('center_axis',(-0.998134798421867,1.2562513331106E-16,
-0.0610485395348569));
#12657=DIRECTION('ref_axis',(-0.0610485395348569,-5.24987121277975E-15,
0.998134798421867));
#12658=DIRECTION('',(1.,1.3684555315672E-48,-2.46519032881566E-32));
#12659=DIRECTION('center_axis',(-0.998134798421815,1.24610044130832E-11,
-0.0610485395357097));
#12660=DIRECTION('ref_axis',(-0.0271848944019367,0.895381597588823,0.444469094781226));
#12661=DIRECTION('center_axis',(-4.65184895770109E-16,-0.999657046477968,
0.0261875815406083));
#12662=DIRECTION('ref_axis',(2.46434488310991E-32,0.0261875815406083,0.999657046477968));
#12663=DIRECTION('center_axis',(1.,1.3684555315672E-48,-2.46519032881566E-32));
#12664=DIRECTION('ref_axis',(2.46519032881566E-32,-5.55111512312578E-17,
1.));
#12665=DIRECTION('center_axis',(1.,1.3684555315672E-48,-2.46519032881566E-32));
#12666=DIRECTION('ref_axis',(1.78076465315461E-32,-0.691513055782297,0.722363962059729));
#12667=DIRECTION('center_axis',(-0.998134798421867,1.2562513331106E-16,
-0.0610485395348569));
#12668=DIRECTION('ref_axis',(-0.0610485395348569,5.13905598929099E-15,0.998134798421867));
#12669=DIRECTION('',(-1.,-1.3684555315672E-48,2.46519032881566E-32));
#12670=DIRECTION('center_axis',(1.22464679914735E-16,1.,5.55111512312578E-17));
#12671=DIRECTION('ref_axis',(0.694658370458995,-1.25002495431614E-16,0.719339800338654));
#12672=DIRECTION('',(-1.22464679914735E-16,-1.,-5.55111512312578E-17));
#12673=DIRECTION('center_axis',(9.04056451151981E-34,-0.999327323451223,
0.0366728864941763));
#12674=DIRECTION('ref_axis',(2.46353205309319E-32,0.0366728864941763,0.999327323451223));
#12675=DIRECTION('center_axis',(9.04056451151981E-34,-0.999327323451223,
0.0366728864941763));
#12676=DIRECTION('ref_axis',(2.46353205309319E-32,0.0366728864941763,0.999327323451223));
#12677=DIRECTION('',(1.22464679914735E-16,1.,5.55111512312578E-17));
#12678=DIRECTION('center_axis',(2.46519032881566E-32,-5.55111512312578E-17,
1.));
#12679=DIRECTION('ref_axis',(1.22464679914735E-16,1.,5.55111512312578E-17));
#12680=DIRECTION('',(-1.22464679914735E-16,-1.,-5.55111512312578E-17));
#12681=DIRECTION('',(-1.22464679914735E-16,-1.,-5.55111512312578E-17));
#12682=DIRECTION('center_axis',(2.46519032881566E-32,-5.55111512312578E-17,
1.));
#12683=DIRECTION('ref_axis',(-0.707106781186547,0.707106781186547,3.92523114670944E-17));
#12684=DIRECTION('',(1.,-1.22464679914738E-16,-3.14500586553912E-32));
#12685=DIRECTION('',(1.22464679914735E-16,1.,5.55111512312578E-17));
#12686=DIRECTION('',(-1.,1.22464679914733E-16,3.14500586553909E-32));
#12687=DIRECTION('center_axis',(2.46519032881566E-32,-5.55111512312578E-17,
1.));
#12688=DIRECTION('ref_axis',(-0.70710678118656,-0.707106781186535,-3.92523114670937E-17));
#12689=DIRECTION('',(-1.22464679914735E-16,-1.,-5.55111512312578E-17));
#12690=DIRECTION('',(1.,1.3684555315672E-48,-2.46519032881566E-32));
#12691=DIRECTION('',(-1.22464679914735E-16,-1.,-5.55111512312578E-17));
#12692=DIRECTION('',(-1.,-1.3684555315672E-48,2.46519032881566E-32));
#12693=DIRECTION('center_axis',(-1.07530091881883E-33,-0.999048221581858,
-0.043619387365333));
#12694=DIRECTION('ref_axis',(-5.34183431177232E-18,-0.043619387365333,0.999048221581858));
#12695=DIRECTION('',(1.,-1.22464679914735E-16,-3.33066907387547E-15));
#12696=DIRECTION('',(0.0609906510962985,0.043538182780863,-0.9971883308177));
#12697=DIRECTION('center_axis',(1.,-1.22464679914735E-16,-3.33066907387547E-15));
#12698=DIRECTION('ref_axis',(-1.22464679914735E-16,-1.,-5.55111512312583E-17));
#12699=DIRECTION('',(-1.,1.22464679914735E-16,3.33066907387547E-15));
#12700=DIRECTION('center_axis',(-0.998134798421867,1.2562513331106E-16,
-0.0610485395348569));
#12701=DIRECTION('ref_axis',(0.0610485395348569,4.79313218909794E-17,-0.998134798421867));
#12702=DIRECTION('center_axis',(-0.0348663205140341,-0.0435928661237813,
0.998440785283197));
#12703=DIRECTION('ref_axis',(0.706138759600912,0.705896685157261,0.0554790237231724));
#12704=DIRECTION('',(-0.0348663205140341,-0.0435928661237813,0.998440785283197));
#12705=DIRECTION('center_axis',(0.034866320514033,0.0435928661237855,-0.998440785283197));
#12706=DIRECTION('ref_axis',(1.51788304147971E-18,0.999048221581857,0.0436193873653419));
#12707=DIRECTION('',(0.0348663205140341,0.0435928661237813,-0.998440785283197));
#12708=DIRECTION('center_axis',(0.999997384998435,9.97539845603474E-5,-0.00228474187489288));
#12709=DIRECTION('ref_axis',(2.4394548880924E-19,0.999048221581858,0.0436193873653198));
#12710=DIRECTION('center_axis',(4.65184895770109E-16,0.999657046477968,
0.0261875815406085));
#12711=DIRECTION('ref_axis',(2.46434488310991E-32,-0.0261875815406085,0.999657046477968));
#12712=DIRECTION('center_axis',(-1.07530091881894E-33,-0.999048221581858,
-0.0436193873653377));
#12713=DIRECTION('ref_axis',(1.27091976264801E-14,-0.0436193873653377,0.999048221581858));
#12714=DIRECTION('center_axis',(-0.999250459394965,2.14887631386623E-18,
-0.038710714265573));
#12715=DIRECTION('ref_axis',(0.038710714265573,5.54695433693778E-17,-0.999250459394965));
#12716=DIRECTION('center_axis',(0.999390827019096,-1.24327388979963E-16,
0.034899496702501));
#12717=DIRECTION('ref_axis',(0.034899496702501,5.12033796449321E-17,-0.999390827019096));
#12718=DIRECTION('center_axis',(-0.0348344811683452,0.061011488888929,0.997529025715687));
#12719=DIRECTION('ref_axis',(0.705924422629847,-0.705037220908232,0.0677733477756137));
#12720=DIRECTION('',(-0.0348344811683452,0.061011488888929,0.997529025715687));
#12721=DIRECTION('center_axis',(0.0348344811683441,-0.0610114888889304,
-0.997529025715687));
#12722=DIRECTION('ref_axis',(0.999390827019096,-3.23835384632986E-18,0.0348994967024999));
#12723=DIRECTION('',(0.0348344811683452,-0.061011488888929,-0.997529025715687));
#12724=DIRECTION('center_axis',(0.999998756654243,-9.62689200725238E-5,
-0.00157398293002598));
#12725=DIRECTION('ref_axis',(0.00157398293731958,-5.5511453045848E-17,0.999998761288089));
#12726=DIRECTION('center_axis',(-1.50496269249644E-33,0.998134798421867,
-0.0610485395348545));
#12727=DIRECTION('ref_axis',(3.69384078295849E-15,0.0610485395348545,0.998134798421867));
#12728=DIRECTION('center_axis',(-0.998134798422178,7.06505637766067E-11,
-0.0610485395297793));
#12729=DIRECTION('ref_axis',(0.0139516323118021,0.973536065364019,-0.228107170846031));
#12730=DIRECTION('center_axis',(1.,1.3684555315672E-48,-2.46519032881566E-32));
#12731=DIRECTION('ref_axis',(1.07530091881905E-33,0.999048221581857,0.043619387365342));
#12732=DIRECTION('center_axis',(4.65184895770109E-16,0.999657046477968,
0.0261875815406085));
#12733=DIRECTION('ref_axis',(2.46434488310991E-32,-0.0261875815406085,0.999657046477968));
#12734=DIRECTION('center_axis',(-1.,-1.3684555315672E-48,2.46519032881566E-32));
#12735=DIRECTION('ref_axis',(1.78076465315461E-32,0.691513055782297,0.722363962059729));
#12736=DIRECTION('center_axis',(-0.998134798421867,1.2562513331106E-16,
-0.0610485395348569));
#12737=DIRECTION('ref_axis',(-0.0610485395348569,-5.24987121277975E-15,
0.998134798421867));
#12738=DIRECTION('center_axis',(-0.998134798422392,-9.8743274056892E-11,
-0.0610485395262745));
#12739=DIRECTION('ref_axis',(-0.0259338484846372,0.905283929142839,0.42401467325846));
#12740=DIRECTION('center_axis',(1.,1.3684555315672E-48,-2.46519032881566E-32));
#12741=DIRECTION('ref_axis',(2.46519032881566E-32,-5.55111512312578E-17,
1.));
#12742=DIRECTION('center_axis',(1.,1.3684555315672E-48,-2.46519032881566E-32));
#12743=DIRECTION('ref_axis',(1.79557307074415E-32,-0.685182990326371,0.728370969882389));
#12744=DIRECTION('center_axis',(-0.998134798421867,1.2562513331106E-16,
-0.0610485395348569));
#12745=DIRECTION('ref_axis',(-0.0610485395348569,-1.35402351200322E-15,
0.998134798421867));
#12746=DIRECTION('center_axis',(1.22464679914735E-16,1.,5.55111512312578E-17));
#12747=DIRECTION('ref_axis',(0.694658370458995,-1.25002495431614E-16,0.719339800338654));
#12748=DIRECTION('center_axis',(0.,1.,5.55111512312578E-17));
#12749=DIRECTION('ref_axis',(2.46519032881566E-32,-5.55111512312578E-17,
1.));
#12750=DIRECTION('',(1.22464679914735E-16,1.,5.55111512312578E-17));
#12751=DIRECTION('center_axis',(-1.07530091881894E-33,-0.999048221581858,
-0.0436193873653377));
#12752=DIRECTION('ref_axis',(-5.34183431177289E-18,-0.0436193873653376,
0.999048221581858));
#12753=DIRECTION('',(1.,-1.22464679914735E-16,-3.33066907387547E-15));
#12754=DIRECTION('',(0.0609906510962984,0.0435381827808678,-0.997188330817699));
#12755=DIRECTION('center_axis',(1.,-1.22464679914735E-16,-3.33066907387547E-15));
#12756=DIRECTION('ref_axis',(-1.22464679914735E-16,-1.,-5.55111512312583E-17));
#12757=DIRECTION('',(-1.,1.22464679914735E-16,3.33066907387547E-15));
#12758=DIRECTION('center_axis',(-0.998134798421867,1.2562513331106E-16,
-0.0610485395348569));
#12759=DIRECTION('ref_axis',(0.0610485395348569,4.79313218909794E-17,-0.998134798421867));
#12760=DIRECTION('center_axis',(1.,1.3684555315672E-48,-2.46519032881566E-32));
#12761=DIRECTION('ref_axis',(4.30235035637537E-34,-0.999847695156391,0.0174524064372843));
#12762=DIRECTION('center_axis',(-2.4650964762189E-32,-0.00872587090094919,
-0.999961928863804));
#12763=DIRECTION('ref_axis',(3.5525783817437E-14,-0.999961928863804,0.00872587090094919));
#12764=DIRECTION('center_axis',(0.,1.,5.55111512312578E-17));
#12765=DIRECTION('ref_axis',(-2.46519032881566E-32,5.55111512312578E-17,
-1.));
#12766=DIRECTION('center_axis',(2.46519032881566E-32,-5.55111512312578E-17,
1.));
#12767=DIRECTION('ref_axis',(3.14284019577054E-14,-1.,-5.55111512312578E-17));
#12768=DIRECTION('center_axis',(0.698539754894391,-0.0480998945413208,-0.713952807247928));
#12769=DIRECTION('ref_axis',(0.480109854467819,0.7713331974926,0.417779398832364));
#12770=DIRECTION('center_axis',(0.,-1.,-5.55111512312578E-17));
#12771=DIRECTION('ref_axis',(-2.46519032881566E-32,5.55111512312578E-17,
-1.));
#12772=DIRECTION('center_axis',(0.602179995893645,0.0139333093563555,0.798238758414993));
#12773=DIRECTION('ref_axis',(0.798316253581364,3.51656735479901E-17,-0.602238457147844));
#12774=DIRECTION('center_axis',(0.402306234437831,-0.818902152515286,-0.409327446353509));
#12775=DIRECTION('ref_axis',(-0.574020579544337,-0.573933153429762,0.584038620001925));
#12776=DIRECTION('center_axis',(4.4402157291241E-15,0.0174524064372814,
0.999847695156391));
#12777=DIRECTION('ref_axis',(4.30235035637465E-34,-0.999847695156391,0.0174524064372814));
#12778=DIRECTION('center_axis',(-1.,-1.77662742836287E-14,-9.61574435286362E-31));
#12779=DIRECTION('ref_axis',(2.46519032881566E-32,-5.55111512312578E-17,
1.));
#12780=DIRECTION('center_axis',(0.,-1.,-5.55111512312578E-17));
#12781=DIRECTION('ref_axis',(-1.,-1.3684555315672E-48,2.46519032881566E-32));
#12782=DIRECTION('center_axis',(1.,-1.22464679914733E-16,-3.14500586553909E-32));
#12783=DIRECTION('ref_axis',(-8.5836628701751E-17,-0.700909264299841,0.713250449154192));
#12784=DIRECTION('',(1.,-1.22464679914733E-16,-3.14500586553909E-32));
#12785=DIRECTION('',(-1.,1.22464679914733E-16,3.14500586553909E-32));
#12786=DIRECTION('',(-1.,1.22464679914733E-16,3.14500586553909E-32));
#12787=DIRECTION('center_axis',(0.698540741514414,0.0481014246057902,-0.713951738841909));
#12788=DIRECTION('ref_axis',(-0.480116615016198,0.771325316414782,-0.417786180052697));
#12789=DIRECTION('center_axis',(0.602179995893642,-0.0139333093563561,0.798238758414995));
#12790=DIRECTION('ref_axis',(-1.73472347597681E-18,-0.999847695156391,-0.0174524064372867));
#12791=DIRECTION('center_axis',(0.,1.,5.55111512312578E-17));
#12792=DIRECTION('ref_axis',(0.62467671621805,4.33477406280446E-17,-0.780883474159259));
#12793=DIRECTION('center_axis',(0.,-1.,-5.55111512312578E-17));
#12794=DIRECTION('ref_axis',(0.330995865412795,5.23821100021579E-17,-0.943632204346394));
#12795=DIRECTION('',(0.,-1.,-5.55111512312578E-17));
#12796=DIRECTION('',(0.,-1.,-5.55111512312578E-17));
#12797=DIRECTION('center_axis',(0.0348941878126143,-0.0174417781380946,
0.999238800303651));
#12798=DIRECTION('ref_axis',(0.706460917912191,-0.706783874132045,-0.0370071172825322));
#12799=DIRECTION('center_axis',(0.71933795527993,-0.0121234935610392,0.694554480942686));
#12800=DIRECTION('ref_axis',(0.694660281068156,0.0125541783613094,-0.71922839662515));
#12801=DIRECTION('',(0.0348941878126143,-0.0174417781380946,0.999238800303651));
#12802=DIRECTION('center_axis',(0.0348941878126145,-0.017441778138097,0.999238800303651));
#12803=DIRECTION('ref_axis',(2.16840434497101E-18,-0.999847695156391,-0.017452406437286));
#12804=DIRECTION('',(-0.0348941878126143,0.0174417781380946,-0.999238800303651));
#12805=DIRECTION('center_axis',(2.46519032881566E-32,-1.1921338553981E-12,
1.));
#12806=DIRECTION('ref_axis',(0.894481690378543,-0.447104580134833,-5.33008506882288E-13));
#12807=DIRECTION('center_axis',(-3.43911763811208E-14,0.99981571997976,
0.0191970331393625));
#12808=DIRECTION('ref_axis',(0.33368951731264,-0.0180967174786707,0.942509318177892));
#12809=DIRECTION('center_axis',(1.22446027950816E-16,0.999847695156391,
0.0174524064372836));
#12810=DIRECTION('ref_axis',(-6.86215158137358E-15,-0.0174524064372836,
0.999847695156391));
#12811=DIRECTION('center_axis',(0.,-1.,-5.55111512312578E-17));
#12812=DIRECTION('ref_axis',(-1.,-1.3684555315672E-48,2.46519032881566E-32));
#12813=DIRECTION('center_axis',(-2.4650964762189E-32,0.00872587090095041,
-0.999961928863804));
#12814=DIRECTION('ref_axis',(2.15109325555168E-34,0.999961928863804,0.00872587090095041));
#12815=DIRECTION('center_axis',(1.,1.3684555315672E-48,-2.46519032881566E-32));
#12816=DIRECTION('ref_axis',(-2.46519032881566E-32,5.55111512312578E-17,
-1.));
#12817=DIRECTION('center_axis',(2.46519032881566E-32,-5.55111512312578E-17,
1.));
#12818=DIRECTION('ref_axis',(-4.02394550451875E-15,1.,5.55111512312578E-17));
#12819=DIRECTION('center_axis',(-0.402306234437842,-0.818902152515287,0.409327446353495));
#12820=DIRECTION('ref_axis',(-0.574020579544348,0.573933153429758,0.584038620001918));
#12821=DIRECTION('center_axis',(0.,1.,5.55111512312578E-17));
#12822=DIRECTION('ref_axis',(2.46519032881566E-32,-5.55111512312578E-17,
1.));
#12823=DIRECTION('center_axis',(-1.,3.10064239674113E-16,-1.77635683940025E-14));
#12824=DIRECTION('ref_axis',(2.96253074493517E-31,0.999847695156391,0.0174524064372816));
#12825=DIRECTION('center_axis',(2.46481486838816E-32,-0.0174524064372816,
0.999847695156391));
#12826=DIRECTION('ref_axis',(-1.,-1.3684555315672E-48,2.46519032881566E-32));
#12827=DIRECTION('center_axis',(-1.,1.22464679914738E-16,3.14500586553912E-32));
#12828=DIRECTION('ref_axis',(8.58366287017576E-17,0.700909264299866,0.713250449154167));
#12829=DIRECTION('',(1.,-1.22464679914738E-16,-3.14500586553912E-32));
#12830=DIRECTION('',(-1.,1.22464679914738E-16,3.14500586553912E-32));
#12831=DIRECTION('',(1.,-1.22464679914738E-16,-3.14500586553912E-32));
#12832=DIRECTION('center_axis',(2.13730336808377E-18,0.0174524064372836,
-0.999847695156391));
#12833=DIRECTION('ref_axis',(-0.70710678118655,0.706999085398822,0.0123407149398269));
#12834=DIRECTION('',(-2.13730336808377E-18,-0.0174524064372836,0.999847695156391));
#12835=DIRECTION('',(2.13730336808377E-18,0.0174524064372836,-0.999847695156391));
#12836=DIRECTION('center_axis',(1.22464679914735E-16,1.,5.55111512312578E-17));
#12837=DIRECTION('ref_axis',(-0.707106781186538,4.7343294156453E-17,0.707106781186557));
#12838=DIRECTION('',(-1.22464679914735E-16,-1.,-5.55111512312578E-17));
#12839=DIRECTION('center_axis',(1.,-1.22464679914738E-16,-3.14500586553912E-32));
#12840=DIRECTION('ref_axis',(8.73479879547116E-17,0.713250449154195,-0.700909264299837));
#12841=DIRECTION('center_axis',(-1.,-1.3684555315672E-48,2.46519032881566E-32));
#12842=DIRECTION('ref_axis',(4.30235035637591E-34,0.999847695156391,0.0174524064372867));
#12843=DIRECTION('',(-1.,1.22464679914738E-16,3.14500586553912E-32));
#12844=DIRECTION('',(1.,-1.22464679914738E-16,-3.14500586553912E-32));
#12845=DIRECTION('center_axis',(-2.46519032881566E-32,5.55111512312578E-17,
-1.));
#12846=DIRECTION('ref_axis',(0.894481690366354,-0.447104580159218,-2.48192899654064E-17));
#12847=DIRECTION('center_axis',(-0.0174172548507288,0.00870597408692658,
0.999810404651133));
#12848=DIRECTION('ref_axis',(0.894312100798219,-0.447019811210352,0.0194718964494338));
#12849=DIRECTION('center_axis',(1.22464679914735E-16,1.,5.55111512312578E-17));
#12850=DIRECTION('ref_axis',(-0.707106781186552,1.25847917090644E-16,-0.707106781186543));
#12851=DIRECTION('',(1.22464679914735E-16,1.,5.55111512312578E-17));
#12852=DIRECTION('',(-1.22464679914735E-16,-1.,-5.55111512312578E-17));
#12853=DIRECTION('center_axis',(-2.13730336808382E-18,-0.0174524064372834,
-0.999847695156391));
#12854=DIRECTION('ref_axis',(-0.707106781186525,-0.706999085398846,0.0123407149398273));
#12855=DIRECTION('',(2.13730336808382E-18,0.0174524064372834,0.999847695156391));
#12856=DIRECTION('',(-2.13730336808382E-18,-0.0174524064372834,-0.999847695156391));
#12857=DIRECTION('center_axis',(-0.0348941878126012,-0.0174417781380947,
-0.999238800303651));
#12858=DIRECTION('ref_axis',(-1.40946282423116E-18,0.999847695156391,-0.0174524064372837));
#12859=DIRECTION('center_axis',(4.70050453498542E-14,-0.999815719979761,
0.019197033139332));
#12860=DIRECTION('ref_axis',(-0.333689517313663,-0.0180967174786622,-0.94250931817753));
#12861=DIRECTION('center_axis',(-1.22446027950811E-16,-0.999847695156391,
0.0174524064372834));
#12862=DIRECTION('ref_axis',(-6.86215158137358E-15,0.0174524064372834,0.999847695156391));
#12863=DIRECTION('center_axis',(-0.0348941878126143,-0.0174417781380944,
-0.999238800303651));
#12864=DIRECTION('ref_axis',(0.706460917912191,0.706783874132045,-0.0370071172825321));
#12865=DIRECTION('',(0.0348941878126143,0.0174417781380944,0.999238800303651));
#12866=DIRECTION('',(-0.0348941878126143,-0.0174417781380944,-0.999238800303651));
#12867=DIRECTION('center_axis',(0.719337955279937,0.0121234935610391,0.694554480942679));
#12868=DIRECTION('ref_axis',(0.694660281068148,-0.0125541783613096,-0.719228396625156));
#12869=DIRECTION('center_axis',(1.22464679914735E-16,1.,5.55111512312578E-17));
#12870=DIRECTION('ref_axis',(-0.707106781186552,1.25847917090644E-16,-0.707106781186543));
#12871=DIRECTION('',(-1.22464679914735E-16,-1.,-5.55111512312578E-17));
#12872=DIRECTION('',(1.22464679914735E-16,1.,5.55111512312578E-17));
#12873=DIRECTION('center_axis',(-1.,1.22464679914733E-16,3.14500586553909E-32));
#12874=DIRECTION('ref_axis',(-8.7347987954702E-17,-0.713250449154145,-0.700909264299888));
#12875=DIRECTION('center_axis',(-1.,-1.3684555315672E-48,2.46519032881566E-32));
#12876=DIRECTION('ref_axis',(-2.46519032881566E-32,5.55111512312578E-17,
-1.));
#12877=DIRECTION('',(-1.,1.22464679914733E-16,3.14500586553909E-32));
#12878=DIRECTION('',(1.,-1.22464679914733E-16,-3.14500586553909E-32));
#12879=DIRECTION('center_axis',(-0.0174172548507278,-0.00870597408692619,
0.999810404651133));
#12880=DIRECTION('ref_axis',(0.894312100798219,0.447019811210352,0.0194718964494327));
#12881=DIRECTION('center_axis',(-2.46519032881566E-32,5.55111512312578E-17,
-1.));
#12882=DIRECTION('ref_axis',(0.894481690366354,0.447104580159218,2.48192899654064E-17));
#12883=DIRECTION('center_axis',(-1.,-1.3684555315672E-48,2.46519032881566E-32));
#12884=DIRECTION('ref_axis',(8.60339017515397E-34,-0.999390827019096,0.034899496702501));
#12885=DIRECTION('center_axis',(0.,-1.,-5.55111512312578E-17));
#12886=DIRECTION('ref_axis',(2.46519032881566E-32,-5.55111512312578E-17,
1.));
#12887=DIRECTION('center_axis',(2.46519032881566E-32,-5.55111512312578E-17,
1.));
#12888=DIRECTION('ref_axis',(0.707106781186547,0.707106781186547,3.92523114670943E-17));
#12889=DIRECTION('center_axis',(1.,-1.22464679914735E-16,-3.1450058655391E-32));
#12890=DIRECTION('ref_axis',(-8.50711149883522E-17,-0.694658370458995,0.719339800338654));
#12891=DIRECTION('center_axis',(1.,1.3684555315672E-48,-2.46519032881566E-32));
#12892=DIRECTION('ref_axis',(2.46519032881566E-32,-5.55111512312578E-17,
1.));
#12893=DIRECTION('center_axis',(2.46519032881566E-32,-5.55111512312578E-17,
1.));
#12894=DIRECTION('ref_axis',(1.22464679914735E-16,1.,5.55111512312578E-17));
#12895=DIRECTION('',(1.22464679914735E-16,1.,5.55111512312578E-17));
#12896=DIRECTION('center_axis',(2.46519032881566E-32,-5.55111512312578E-17,
1.));
#12897=DIRECTION('ref_axis',(0.70710678118656,-0.707106781186535,-3.92523114670937E-17));
#12898=DIRECTION('center_axis',(0.,-1.,-5.55111512312578E-17));
#12899=DIRECTION('ref_axis',(0.999390827019096,-1.93731123934732E-18,0.0348994967025011));
#12900=DIRECTION('center_axis',(-0.0173914781743214,0.0173914781743152,
-0.999697490730983));
#12901=DIRECTION('ref_axis',(-0.706892874831054,0.706892874831054,0.0245952643038366));
#12902=DIRECTION('center_axis',(1.,-1.22464679914735E-16,-1.46018942920136E-28));
#12903=DIRECTION('ref_axis',(-8.58366287018069E-17,-0.700909264299435,-0.71325044915459));
#12904=DIRECTION('',(-1.,1.22464679914735E-16,1.46018942920136E-28));
#12905=DIRECTION('center_axis',(-1.,-1.3684555315672E-48,2.46519032881566E-32));
#12906=DIRECTION('ref_axis',(-2.46519032881566E-32,1.20797816164818E-12,
-1.));
#12907=DIRECTION('',(1.,-1.22464679914735E-16,-1.46018791310706E-28));
#12908=DIRECTION('center_axis',(-1.,1.22464679914735E-16,1.46018942920136E-28));
#12909=DIRECTION('ref_axis',(8.58366287017039E-17,0.700909264300295,-0.713250449153745));
#12910=DIRECTION('',(-1.,1.22464679914735E-16,1.46018791310706E-28));
#12911=DIRECTION('center_axis',(1.,-2.7198835189419E-12,-1.55822022440315E-10));
#12912=DIRECTION('ref_axis',(-1.55822022440315E-10,5.55111512312578E-17,
-1.));
#12913=DIRECTION('center_axis',(-1.22446027950811E-16,-0.999847695156391,
0.0174524064372834));
#12914=DIRECTION('ref_axis',(2.13730336808379E-18,0.0174524064372834,0.999847695156391));
#12915=DIRECTION('',(-0.0348941878126214,-0.0174417781380944,-0.999238800303651));
#12916=DIRECTION('center_axis',(-1.22446027950811E-16,-0.999847695156391,
0.0174524064372834));
#12917=DIRECTION('ref_axis',(3.57243193191762E-15,0.0174524064372834,0.999847695156391));
#12918=DIRECTION('',(-1.,2.72002879558947E-12,1.55823329337068E-10));
#12919=DIRECTION('center_axis',(0.0348941878126214,0.0174417781380944,0.999238800303651));
#12920=DIRECTION('ref_axis',(0.70646091791219,0.706783874132045,-0.0370071172825371));
#12921=DIRECTION('',(-0.0348941878126214,-0.0174417781380944,-0.999238800303651));
#12922=DIRECTION('center_axis',(0.0348941878126205,0.0174417781380946,0.999238800303651));
#12923=DIRECTION('ref_axis',(0.999390827019096,1.28678993585635E-18,-0.0348994967025071));
#12924=DIRECTION('center_axis',(1.22464679914735E-16,1.,5.55111512312578E-17));
#12925=DIRECTION('ref_axis',(-0.707106781186552,1.25847917090644E-16,-0.707106781186543));
#12926=DIRECTION('',(1.22464679914735E-16,1.,5.55111512312578E-17));
#12927=DIRECTION('',(-1.22464679914735E-16,-1.,-5.55111512312578E-17));
#12928=DIRECTION('center_axis',(-1.,1.22464679914735E-16,3.1450058655391E-32));
#12929=DIRECTION('ref_axis',(-2.46519032881566E-32,5.55111512312578E-17,
-1.));
#12930=DIRECTION('center_axis',(-1.50496269249644E-33,0.998134798421867,
-0.0610485395348545));
#12931=DIRECTION('ref_axis',(-7.47628985339806E-18,-0.0610485395348546,
-0.998134798421867));
#12932=DIRECTION('',(-0.0609350948971756,0.0609350948971733,0.99627999499124));
#12933=DIRECTION('center_axis',(1.,1.62628693709091E-12,9.31699162265428E-11));
#12934=DIRECTION('ref_axis',(9.31699162265428E-11,5.55111512312578E-17,
-1.));
#12935=DIRECTION('center_axis',(1.,-2.72002879558947E-12,-1.55823329337068E-10));
#12936=DIRECTION('ref_axis',(-1.09234566256374E-10,0.700909264299841,-0.713250449154192));
#12937=DIRECTION('',(-1.,2.72002879558947E-12,1.55823329337068E-10));
#12938=DIRECTION('center_axis',(0.0348941878126214,-0.0174417781380946,
0.999238800303651));
#12939=DIRECTION('ref_axis',(0.70646091791219,-0.706783874132045,-0.0370071172825372));
#12940=DIRECTION('',(0.0348941878126214,-0.0174417781380945,0.999238800303651));
#12941=DIRECTION('center_axis',(0.0348941878126227,-0.0174417781380948,
0.999238800303651));
#12942=DIRECTION('ref_axis',(-1.30104260698261E-18,-0.999847695156391,-0.0174524064372838));
#12943=DIRECTION('',(-0.0348941878126214,0.0174417781380945,-0.999238800303651));
#12944=DIRECTION('center_axis',(1.,-1.62628693709093E-12,9.31699162265428E-11));
#12945=DIRECTION('ref_axis',(-4.44286504843977E-27,-0.999847695156391,-0.0174524064372838));
#12946=DIRECTION('center_axis',(1.22446027950816E-16,0.999847695156391,
0.0174524064372836));
#12947=DIRECTION('ref_axis',(2.15522204478005E-14,-0.0174524064372836,0.999847695156391));
#12948=DIRECTION('center_axis',(-1.,-2.71978386622966E-12,1.55823329337068E-10));
#12949=DIRECTION('ref_axis',(-1.09234737929628E-10,-0.700909264299866,-0.713250449154167));
#12950=DIRECTION('',(1.,2.71978386622966E-12,-1.55823329337068E-10));
#12951=DIRECTION('',(1.,2.71978386622966E-12,-1.55823329337068E-10));
#12952=DIRECTION('center_axis',(1.22446027950816E-16,0.999847695156391,
0.0174524064372836));
#12953=DIRECTION('ref_axis',(2.13730336808379E-18,0.0174524064372836,-0.999847695156391));
#12954=DIRECTION('center_axis',(1.,1.3684555315672E-48,-2.46519032881566E-32));
#12955=DIRECTION('ref_axis',(8.60339017515397E-34,0.999390827019096,0.0348994967025012));
#12956=DIRECTION('center_axis',(-0.0173914781743151,-0.0173914781743209,
-0.999697490730983));
#12957=DIRECTION('ref_axis',(-0.706892874831063,-0.706892874831045,0.0245952643038362));
#12958=DIRECTION('center_axis',(-0.0174338172198089,-0.0174338172198086,
0.999696015813954));
#12959=DIRECTION('ref_axis',(-0.706891831907247,-0.706891831907194,-0.0246551407561871));
#12960=DIRECTION('center_axis',(-1.,-1.3684555315672E-48,2.46519032881566E-32));
#12961=DIRECTION('ref_axis',(-2.46519032881566E-32,5.55111512312578E-17,
-1.));
#12962=DIRECTION('center_axis',(-2.46519032881566E-32,5.55111512312578E-17,
-1.));
#12963=DIRECTION('ref_axis',(-0.70710678118656,-0.707106781186535,-3.92523114670937E-17));
#12964=DIRECTION('center_axis',(0.,-1.,-5.55111512312578E-17));
#12965=DIRECTION('ref_axis',(-0.999390827019096,1.93731123934725E-18,-0.0348994967024999));
#12966=DIRECTION('center_axis',(0.,1.,5.55111512312578E-17));
#12967=DIRECTION('ref_axis',(-0.999390827019096,-1.93731123934732E-18,0.0348994967025011));
#12968=DIRECTION('center_axis',(-1.,-1.3684555315672E-48,2.46519032881566E-32));
#12969=DIRECTION('ref_axis',(2.46519032881566E-32,-5.55111512312578E-17,
1.));
#12970=DIRECTION('center_axis',(-2.46519032881566E-32,5.55111512312578E-17,
-1.));
#12971=DIRECTION('ref_axis',(-0.707106781186548,0.707106781186548,3.92523114670944E-17));
#12972=DIRECTION('center_axis',(-0.0174338172198078,0.0174338172198059,
0.999696015813954));
#12973=DIRECTION('ref_axis',(-0.706891831907221,0.706891831907221,-0.0246551407561845));
#12974=DIRECTION('center_axis',(0.,1.,5.55111512312578E-17));
#12975=DIRECTION('ref_axis',(-2.46519032881566E-32,5.55111512312578E-17,
-1.));
#12976=DIRECTION('center_axis',(-1.22464679914735E-16,-1.,-5.55111512312578E-17));
#12977=DIRECTION('ref_axis',(-0.694658370458995,4.51397345450904E-17,0.719339800338654));
#12978=DIRECTION('center_axis',(-0.0348782627423746,0.0348782627423746,
0.998782765958718));
#12979=DIRECTION('ref_axis',(-0.706246066741666,0.706246066741666,-0.0493253122022784));
#12980=DIRECTION('',(0.0348782627423746,-0.0348782627423746,-0.998782765958718));
#12981=DIRECTION('center_axis',(1.22464679914735E-16,1.,5.55111512312578E-17));
#12982=DIRECTION('ref_axis',(-0.694658370459017,1.25002495431616E-16,-0.719339800338632));
#12983=DIRECTION('',(-1.22464679914735E-16,-1.,-5.55111512312578E-17));
#12984=DIRECTION('',(1.22464679914735E-16,1.,5.55111512312578E-17));
#12985=DIRECTION('center_axis',(-1.,1.22464679914735E-16,3.1450058655391E-32));
#12986=DIRECTION('ref_axis',(-8.50711149883518E-17,-0.694658370458991,-0.719339800338657));
#12987=DIRECTION('',(-1.,1.22464679914735E-16,3.1450058655391E-32));
#12988=DIRECTION('',(1.,-1.22464679914735E-16,-3.1450058655391E-32));
#12989=DIRECTION('center_axis',(-1.,1.22464679914735E-16,3.1450058655391E-32));
#12990=DIRECTION('ref_axis',(8.50711149883522E-17,0.694658370458995,0.719339800338654));
#12991=DIRECTION('',(-1.,1.22464679914735E-16,3.1450058655391E-32));
#12992=DIRECTION('center_axis',(1.22464679914735E-16,1.,5.55111512312578E-17));
#12993=DIRECTION('ref_axis',(0.694658370458995,-1.25002495431614E-16,0.719339800338654));
#12994=DIRECTION('',(1.22464679914735E-16,1.,5.55111512312578E-17));
#12995=DIRECTION('center_axis',(-0.0348782627423746,-0.0348782627423747,
0.998782765958718));
#12996=DIRECTION('ref_axis',(-0.706246066741679,-0.706246066741654,-0.0493253122022785));
#12997=DIRECTION('',(0.0348782627423746,0.0348782627423747,-0.998782765958718));
#12998=DIRECTION('',(-0.0348782627423746,-0.0348782627423747,0.998782765958718));
#12999=DIRECTION('center_axis',(-2.46519032881566E-32,5.55111512312578E-17,
-1.));
#13000=DIRECTION('ref_axis',(0.,1.,5.55111512312578E-17));
#13001=DIRECTION('center_axis',(-1.22390077740616E-16,-0.999390827019096,
-0.034899496702501));
#13002=DIRECTION('ref_axis',(-4.27395569285712E-18,-0.0348994967025011,
0.999390827019096));
#13003=DIRECTION('center_axis',(0.998134798421867,-1.2562513331106E-16,
0.0610485395348569));
#13004=DIRECTION('ref_axis',(1.22464679914736E-16,1.,5.55111512312578E-17));
#13005=DIRECTION('center_axis',(-1.07530091881884E-33,0.999048221581858,
-0.0436193873653334));
#13006=DIRECTION('ref_axis',(-5.34183431177244E-18,-0.0436193873653334,
-0.999048221581858));
#13007=DIRECTION('',(-0.0609906510962984,0.0435381827808634,0.9971883308177));
#13008=DIRECTION('center_axis',(0.998134798421867,-1.2562513331106E-16,
0.0610485395348569));
#13009=DIRECTION('ref_axis',(1.22464679914736E-16,1.,5.55111512312578E-17));
#13010=DIRECTION('center_axis',(-0.999390827019096,1.24327388979963E-16,
-0.034899496702501));
#13011=DIRECTION('ref_axis',(0.034899496702501,5.12033796449317E-17,-0.999390827019096));
#13012=DIRECTION('center_axis',(-0.998134798421867,1.2562513331106E-16,
-0.0610485395348569));
#13013=DIRECTION('ref_axis',(-1.22464679914736E-16,-1.,-5.55111512312578E-17));
#13014=DIRECTION('',(1.22464679914735E-16,1.,5.55111512312578E-17));
#13015=DIRECTION('center_axis',(-0.998134798421867,1.2562513331106E-16,
-0.0610485395348569));
#13016=DIRECTION('ref_axis',(-1.22464679914736E-16,-1.,-5.55111512312578E-17));
#13017=DIRECTION('',(1.22464679914735E-16,1.,5.55111512312578E-17));
#13018=DIRECTION('center_axis',(-2.46519032881566E-32,5.55111512312578E-17,
-1.));
#13019=DIRECTION('ref_axis',(-1.,-1.3684555315672E-48,2.46519032881566E-32));
#13020=DIRECTION('',(0.,1.,5.55111512312578E-17));
#13021=DIRECTION('center_axis',(0.,-1.,-5.55111512312578E-17));
#13022=DIRECTION('ref_axis',(-0.694658370458997,-3.99313804432617E-17,0.719339800338651));
#13023=DIRECTION('center_axis',(-3.55487921516876E-15,1.,5.55111512312578E-17));
#13024=DIRECTION('ref_axis',(-0.999390827019096,-3.55465099003985E-15,0.0348994967025007));
#13025=DIRECTION('',(0.,1.,5.55111512312578E-17));
#13026=DIRECTION('center_axis',(-2.90552646947955E-13,0.999815719979757,
0.0191970331395065));
#13027=DIRECTION('ref_axis',(0.333689517312595,-0.0180967174787213,0.942509318177907));
#13028=DIRECTION('center_axis',(0.698544717128727,0.0481071939025214,-0.713947460298285));
#13029=DIRECTION('ref_axis',(-0.480109160903509,0.771334825404733,-0.417777190299301));
#13030=DIRECTION('',(0.,-1.,-5.55111512312578E-17));
#13031=DIRECTION('center_axis',(0.698544739625638,-0.0481071282240446,-0.713947442712267));
#13032=DIRECTION('ref_axis',(0.480100314902667,0.771345351155459,0.417767922274104));
#13033=DIRECTION('center_axis',(4.75593768112606E-13,-0.999815719979763,
0.0191970331392412));
#13034=DIRECTION('ref_axis',(-0.33368951731305,-0.0180967174787237,-0.942509318177745));
#13035=DIRECTION('',(0.,1.,5.55111512312578E-17));
#13036=DIRECTION('',(0.,1.,5.55111512312578E-17));
#13037=DIRECTION('center_axis',(0.,1.,5.55111512312578E-17));
#13038=DIRECTION('ref_axis',(-0.999390827019096,-1.9373112393473E-18,0.0348994967025007));
#13039=DIRECTION('center_axis',(-0.999390827019096,-1.93731123934732E-18,
0.034899496702501));
#13040=DIRECTION('ref_axis',(0.034899496702501,-5.54773353377888E-17,0.999390827019096));
#13041=DIRECTION('',(-0.034899496702501,5.54773353377888E-17,-0.999390827019096));
#13042=DIRECTION('center_axis',(-0.999390827019096,-1.93731123934732E-18,
0.034899496702501));
#13043=DIRECTION('ref_axis',(0.034899496702501,-5.54773353377888E-17,0.999390827019096));
#13044=DIRECTION('',(0.0348941878126143,0.0174417781380944,0.999238800303651));
#13045=DIRECTION('',(-4.16282930755492E-14,-1.,-1.1921338553981E-12));
#13046=DIRECTION('center_axis',(2.46519032881566E-32,-1.1921338553981E-12,
1.));
#13047=DIRECTION('ref_axis',(-6.12323399573677E-17,1.,1.1921338553981E-12));
#13048=DIRECTION('center_axis',(2.46519032881566E-32,-1.1921338553981E-12,
1.));
#13049=DIRECTION('ref_axis',(0.894481690354147,0.447104580183638,5.3300850694047E-13));
#13050=DIRECTION('',(1.,-1.22464679914735E-16,-1.46018942920136E-28));
#13051=DIRECTION('',(0.,1.,5.55111512312578E-17));
#13052=DIRECTION('center_axis',(1.55823329337068E-10,-5.55111512312578E-17,
1.));
#13053=DIRECTION('ref_axis',(-1.,1.22464679906085E-16,1.55823329337068E-10));
#13054=DIRECTION('',(0.,-1.,-5.55111512312578E-17));
#13055=DIRECTION('center_axis',(1.55823329337068E-10,-5.55111512312578E-17,
1.));
#13056=DIRECTION('ref_axis',(-1.,1.22464679906085E-16,1.55823329337068E-10));
#13057=DIRECTION('',(-1.,2.72002879558947E-12,1.55823329337068E-10));
#13058=DIRECTION('',(0.,-1.,-5.55111512312578E-17));
#13059=DIRECTION('center_axis',(0.,-1.,-5.55111512312578E-17));
#13060=DIRECTION('ref_axis',(-0.999390827019096,-1.93731123934752E-18,0.0348994967025047));
#13061=DIRECTION('',(0.,-1.,-5.55111512312578E-17));
#13062=DIRECTION('center_axis',(-1.22464679914735E-16,-1.,-5.55111512312578E-17));
#13063=DIRECTION('ref_axis',(-0.999390827019096,1.20452766501268E-16,0.0348994967025047));
#13064=DIRECTION('center_axis',(0.,-1.,-5.55111512312578E-17));
#13065=DIRECTION('ref_axis',(-0.999390827019096,-1.93731123934752E-18,0.0348994967025047));
#13066=DIRECTION('',(0.,-1.,-5.55111512312578E-17));
#13067=DIRECTION('center_axis',(-0.999390827019096,-1.9373112393477E-18,
0.034899496702508));
#13068=DIRECTION('ref_axis',(-0.034899496702508,5.97512910306468E-17,-0.999390827019096));
#13069=DIRECTION('',(0.,-1.,-5.55111512312578E-17));
#13070=DIRECTION('',(-0.034899496702508,5.97512910306468E-17,-0.999390827019096));
#13071=DIRECTION('center_axis',(-0.999390827019096,-1.9373112393477E-18,
0.034899496702508));
#13072=DIRECTION('ref_axis',(-0.034899496702508,5.97512910306468E-17,-0.999390827019096));
#13073=DIRECTION('',(-0.0348941878126214,0.0174417781380945,-0.999238800303651));
#13074=DIRECTION('',(0.,-1.,-5.55111512312578E-17));
#13075=DIRECTION('',(-0.034899496702508,5.97512910306468E-17,-0.999390827019096));
#13076=DIRECTION('',(0.,-1.,-5.55111512312578E-17));
#13077=DIRECTION('center_axis',(-0.999390827019096,-1.9373112393477E-18,
0.034899496702508));
#13078=DIRECTION('ref_axis',(-0.034899496702508,5.97512910306468E-17,-0.999390827019096));
#13079=DIRECTION('',(0.,-1.,-5.55111512312578E-17));
#13080=DIRECTION('',(-0.0348941878126214,-0.0174417781380944,-0.999238800303651));
#13081=DIRECTION('center_axis',(1.22390077740616E-16,0.999390827019096,
-0.0348994967025009));
#13082=DIRECTION('ref_axis',(-4.27395569285716E-18,-0.0348994967025009,
-0.999390827019096));
#13083=DIRECTION('',(1.,-1.22464679914735E-16,-3.1450058655391E-32));
#13084=DIRECTION('',(-0.0348782627423746,0.0348782627423746,0.998782765958718));
#13085=DIRECTION('center_axis',(-7.47628985339841E-18,-0.0610485395348574,
-0.998134798421867));
#13086=DIRECTION('ref_axis',(-0.707106781186528,0.70578788450239,-0.0431678362866339));
#13087=DIRECTION('',(-7.4762898533984E-18,-0.0610485395348574,-0.998134798421867));
#13088=DIRECTION('center_axis',(1.10815223488757E-14,0.0610485395348559,
0.998134798421867));
#13089=DIRECTION('ref_axis',(9.710265046013E-32,0.998134798421867,-0.061048539534856));
#13090=DIRECTION('',(7.4762898533984E-18,0.0610485395348574,0.998134798421867));
#13091=DIRECTION('center_axis',(1.,-1.22464679914735E-16,-3.1450058655391E-32));
#13092=DIRECTION('ref_axis',(0.,1.14768209293626E-13,1.));
#13093=DIRECTION('center_axis',(-1.,1.22464679914735E-16,3.1450058655391E-32));
#13094=DIRECTION('ref_axis',(2.30117460455256E-32,-6.89040514843999E-17,
1.));
#13095=DIRECTION('center_axis',(1.,-1.22464679914735E-16,-3.1450058655391E-32));
#13096=DIRECTION('ref_axis',(2.30117460455256E-32,-6.89040514843999E-17,
1.));
#13097=DIRECTION('center_axis',(-1.,-1.3684555315672E-48,2.46519032881566E-32));
#13098=DIRECTION('ref_axis',(-1.79557307074415E-32,-0.685182990326371,-0.728370969882389));
#13099=DIRECTION('center_axis',(1.,1.3684555315672E-48,-2.46519032881566E-32));
#13100=DIRECTION('ref_axis',(-1.50496269249647E-33,-0.998134798421867,-0.0610485395348561));
#13101=DIRECTION('',(1.,1.3684555315672E-48,-2.46519032881566E-32));
#13102=DIRECTION('center_axis',(0.998134798421867,-1.2562513331106E-16,
0.0610485395348569));
#13103=DIRECTION('ref_axis',(0.0610485395348569,-1.24320828851446E-15,-0.998134798421867));
#13104=DIRECTION('',(-1.,-1.3684555315672E-48,2.46519032881566E-32));
#13105=DIRECTION('center_axis',(-1.66222835233121E-14,0.0610485395348615,
-0.998134798421867));
#13106=DIRECTION('ref_axis',(-1.9872018899775E-31,-0.998134798421867,-0.0610485395348615));
#13107=DIRECTION('center_axis',(4.07150829652988E-16,-0.999327323451223,
-0.0366728864941763));
#13108=DIRECTION('ref_axis',(-2.46353205309319E-32,0.0366728864941763,-0.999327323451223));
#13109=DIRECTION('center_axis',(1.50496269249648E-33,0.998134798421867,
0.0610485395348563));
#13110=DIRECTION('ref_axis',(9.52318326856485E-15,0.0610485395348563,-0.998134798421867));
#13111=DIRECTION('center_axis',(-7.47628985339821E-18,-0.0610485395348563,
0.998134798421867));
#13112=DIRECTION('ref_axis',(-0.707106781186528,-0.70578788450239,-0.0431678362866331));
#13113=DIRECTION('',(7.4762898533982E-18,0.0610485395348562,-0.998134798421867));
#13114=DIRECTION('',(-7.4762898533982E-18,-0.0610485395348562,0.998134798421867));
#13115=DIRECTION('center_axis',(-1.,-1.3684555315672E-48,2.46519032881566E-32));
#13116=DIRECTION('ref_axis',(-1.5049626924966E-33,0.998134798421867,-0.0610485395348612));
#13117=DIRECTION('center_axis',(4.07150829652988E-16,0.999327323451223,
-0.0366728864941761));
#13118=DIRECTION('ref_axis',(-2.46353205309319E-32,-0.0366728864941762,
-0.999327323451223));
#13119=DIRECTION('center_axis',(1.50496269249651E-33,-0.998134798421867,
0.0610485395348574));
#13120=DIRECTION('ref_axis',(9.52318326856485E-15,-0.0610485395348574,-0.998134798421867));
#13121=DIRECTION('center_axis',(1.,1.3684555315672E-48,-2.46519032881566E-32));
#13122=DIRECTION('ref_axis',(-1.79557307074416E-32,0.685182990326367,-0.728370969882393));
#13123=DIRECTION('center_axis',(0.998134798421867,-1.2562513331106E-16,
0.0610485395348569));
#13124=DIRECTION('ref_axis',(0.0610485395348569,-3.92701448238274E-15,-0.998134798421867));
#13125=DIRECTION('',(-1.,-1.3684555315672E-48,2.46519032881566E-32));
#13126=DIRECTION('',(1.,1.3684555315672E-48,-2.46519032881566E-32));
#13127=DIRECTION('center_axis',(1.50496269249651E-33,-0.998134798421867,
0.0610485395348574));
#13128=DIRECTION('ref_axis',(-7.47628985339841E-18,-0.0610485395348574,
-0.998134798421867));
#13129=DIRECTION('',(-1.,1.22464679914735E-16,3.33066907387547E-15));
#13130=DIRECTION('',(1.,-1.22464679914735E-16,-3.33066907387547E-15));
#13131=DIRECTION('',(-0.0609350948971756,0.0609350948971761,0.99627999499124));
#13132=DIRECTION('center_axis',(1.,-1.22464679914735E-16,-3.33066907387547E-15));
#13133=DIRECTION('ref_axis',(-1.22464679914735E-16,-1.,-5.55111512312583E-17));
#13134=DIRECTION('',(1.,-1.22464679914735E-16,-3.33066907387547E-15));
#13135=DIRECTION('center_axis',(0.998134798421867,-1.2562513331106E-16,
0.0610485395348569));
#13136=DIRECTION('ref_axis',(0.0610485395348569,4.79313218909794E-17,-0.998134798421867));
#13137=DIRECTION('center_axis',(1.50496269249648E-33,0.998134798421867,
0.0610485395348563));
#13138=DIRECTION('ref_axis',(-7.47628985339821E-18,-0.0610485395348563,
0.998134798421867));
#13139=DIRECTION('',(0.0609350948971756,0.0609350948971749,-0.99627999499124));
#13140=DIRECTION('',(1.,-1.22464679914735E-16,-3.33066907387547E-15));
#13141=DIRECTION('center_axis',(-7.47628985339849E-18,-0.061048539534858,
-0.998134798421867));
#13142=DIRECTION('ref_axis',(-0.707106781186528,0.70578788450239,-0.0431678362866344));
#13143=DIRECTION('',(-7.47628985339849E-18,-0.061048539534858,-0.998134798421867));
#13144=DIRECTION('center_axis',(2.46059225192395E-32,0.0610485395348559,
0.998134798421867));
#13145=DIRECTION('ref_axis',(-1.50496269249647E-33,0.998134798421867,-0.061048539534856));
#13146=DIRECTION('',(7.47628985339849E-18,0.061048539534858,0.998134798421867));
#13147=DIRECTION('center_axis',(-1.,-1.3684555315672E-48,2.46519032881566E-32));
#13148=DIRECTION('ref_axis',(-1.50496269249661E-33,0.998134798421867,-0.0610485395348614));
#13149=DIRECTION('center_axis',(-2.44290497791793E-16,0.999327323451223,
-0.0366728864941761));
#13150=DIRECTION('ref_axis',(-2.46353205309319E-32,-0.0366728864941762,
-0.999327323451223));
#13151=DIRECTION('center_axis',(1.50496269249653E-33,-0.998134798421867,
0.061048539534858));
#13152=DIRECTION('ref_axis',(-6.52193763241108E-15,-0.061048539534858,-0.998134798421867));
#13153=DIRECTION('center_axis',(1.,1.3684555315672E-48,-2.46519032881566E-32));
#13154=DIRECTION('ref_axis',(-1.79557307074416E-32,0.685182990326367,-0.728370969882393));
#13155=DIRECTION('center_axis',(0.998134798421867,-1.2562513331106E-16,
0.0610485395348569));
#13156=DIRECTION('ref_axis',(0.0610485395348569,-3.92701448238274E-15,-0.998134798421867));
#13157=DIRECTION('',(-1.,-1.3684555315672E-48,2.46519032881566E-32));
#13158=DIRECTION('',(1.,1.3684555315672E-48,-2.46519032881566E-32));
#13159=DIRECTION('center_axis',(1.,-1.22464679914735E-16,-3.1450058655391E-32));
#13160=DIRECTION('ref_axis',(0.,-2.55040465096947E-14,1.));
#13161=DIRECTION('center_axis',(1.,-1.22464679914735E-16,-3.1450058655391E-32));
#13162=DIRECTION('ref_axis',(2.30117460455256E-32,-6.89040514843999E-17,
1.));
#13163=DIRECTION('center_axis',(-1.,1.22464679914735E-16,3.1450058655391E-32));
#13164=DIRECTION('ref_axis',(2.30117460455256E-32,-6.89040514843999E-17,
1.));
#13165=DIRECTION('center_axis',(-1.,-1.3684555315672E-48,2.46519032881566E-32));
#13166=DIRECTION('ref_axis',(-1.79557307074415E-32,-0.685182990326371,-0.728370969882389));
#13167=DIRECTION('center_axis',(1.,1.3684555315672E-48,-2.46519032881566E-32));
#13168=DIRECTION('ref_axis',(-1.50496269249647E-33,-0.998134798421867,-0.0610485395348561));
#13169=DIRECTION('',(1.,1.3684555315672E-48,-2.46519032881566E-32));
#13170=DIRECTION('center_axis',(0.998134798421867,-1.2562513331106E-16,
0.0610485395348569));
#13171=DIRECTION('ref_axis',(0.0610485395348569,-1.24320828851446E-15,-0.998134798421867));
#13172=DIRECTION('',(-1.,-1.3684555315672E-48,2.46519032881566E-32));
#13173=DIRECTION('center_axis',(-1.66222835233121E-14,0.0610485395348615,
-0.998134798421867));
#13174=DIRECTION('ref_axis',(-1.9872018899775E-31,-0.998134798421867,-0.0610485395348615));
#13175=DIRECTION('center_axis',(4.07150829652988E-16,-0.999327323451223,
-0.0366728864941763));
#13176=DIRECTION('ref_axis',(-2.46353205309319E-32,0.0366728864941763,-0.999327323451223));
#13177=DIRECTION('center_axis',(1.50496269249649E-33,0.998134798421867,
0.0610485395348566));
#13178=DIRECTION('ref_axis',(9.52318326856485E-15,0.0610485395348566,-0.998134798421867));
#13179=DIRECTION('center_axis',(-7.47628985339825E-18,-0.0610485395348566,
0.998134798421867));
#13180=DIRECTION('ref_axis',(-0.707106781186528,-0.70578788450239,-0.0431678362866333));
#13181=DIRECTION('',(7.47628985339824E-18,0.0610485395348565,-0.998134798421867));
#13182=DIRECTION('',(-7.47628985339824E-18,-0.0610485395348565,0.998134798421867));
#13183=DIRECTION('center_axis',(1.50496269249653E-33,-0.998134798421867,
0.061048539534858));
#13184=DIRECTION('ref_axis',(-7.4762898533985E-18,-0.0610485395348581,-0.998134798421867));
#13185=DIRECTION('',(-1.,1.22464679914735E-16,3.33066907387547E-15));
#13186=DIRECTION('',(1.,-1.22464679914735E-16,-3.33066907387547E-15));
#13187=DIRECTION('',(-0.0609350948971756,0.0609350948971769,0.996279994991239));
#13188=DIRECTION('center_axis',(1.,-1.22464679914735E-16,-3.33066907387547E-15));
#13189=DIRECTION('ref_axis',(-1.22464679914735E-16,-1.,-5.55111512312583E-17));
#13190=DIRECTION('',(1.,-1.22464679914735E-16,-3.33066907387547E-15));
#13191=DIRECTION('center_axis',(0.998134798421867,-1.2562513331106E-16,
0.0610485395348569));
#13192=DIRECTION('ref_axis',(0.0610485395348569,4.79313218909794E-17,-0.998134798421867));
#13193=DIRECTION('center_axis',(1.50496269249649E-33,0.998134798421867,
0.0610485395348566));
#13194=DIRECTION('ref_axis',(-7.47628985339825E-18,-0.0610485395348566,
0.998134798421867));
#13195=DIRECTION('',(0.0609350948971756,0.0609350948971752,-0.99627999499124));
#13196=DIRECTION('',(1.,-1.22464679914735E-16,-3.33066907387547E-15));
#13197=DIRECTION('center_axis',(-0.0348663205140341,-0.0435928661237766,
0.998440785283197));
#13198=DIRECTION('ref_axis',(0.706138759600912,0.705896685157261,0.055479023723169));
#13199=DIRECTION('',(-0.0348663205140341,-0.0435928661237766,0.998440785283197));
#13200=DIRECTION('center_axis',(0.034866320514033,0.0435928661237855,-0.998440785283197));
#13201=DIRECTION('ref_axis',(1.51788304147971E-18,0.999048221581857,0.0436193873653419));
#13202=DIRECTION('',(0.0348663205140341,0.0435928661237766,-0.998440785283197));
#13203=DIRECTION('center_axis',(0.999997384998435,9.97539845603297E-5,-0.00228474187489288));
#13204=DIRECTION('ref_axis',(2.16840434497102E-19,0.999048221581859,0.043619387365312));
#13205=DIRECTION('center_axis',(-4.65184895770109E-16,0.999657046477968,
0.0261875815406085));
#13206=DIRECTION('ref_axis',(2.46434488310991E-32,-0.0261875815406085,0.999657046477968));
#13207=DIRECTION('center_axis',(-1.07530091881883E-33,-0.999048221581858,
-0.043619387365333));
#13208=DIRECTION('ref_axis',(-1.54243443921373E-14,-0.043619387365333,0.999048221581858));
#13209=DIRECTION('center_axis',(-0.999250459394965,2.14887631386623E-18,
-0.038710714265573));
#13210=DIRECTION('ref_axis',(0.038710714265573,5.54695433693778E-17,-0.999250459394965));
#13211=DIRECTION('center_axis',(0.999390827019096,-1.24327388979963E-16,
0.034899496702501));
#13212=DIRECTION('ref_axis',(0.034899496702501,5.12033796449321E-17,-0.999390827019096));
#13213=DIRECTION('center_axis',(-0.0348663205140341,0.043592866123777,0.998440785283197));
#13214=DIRECTION('ref_axis',(0.706138759601037,-0.705896685157136,0.0554790237231683));
#13215=DIRECTION('',(-0.0348663205140341,0.0435928661237771,0.998440785283197));
#13216=DIRECTION('center_axis',(0.034866320514033,-0.0435928661237711,-0.998440785283197));
#13217=DIRECTION('ref_axis',(0.999390827019096,-3.02151341183276E-18,0.0348994967024999));
#13218=DIRECTION('',(0.0348663205140341,-0.0435928661237771,-0.998440785283197));
#13219=DIRECTION('center_axis',(0.999997384998435,-9.9753984564225E-5,-0.00228474187498169));
#13220=DIRECTION('ref_axis',(0.00228474188634924,-1.77691194046398E-13,
0.99999738997385));
#13221=DIRECTION('center_axis',(-1.07530091881884E-33,0.999048221581858,
-0.0436193873653334));
#13222=DIRECTION('ref_axis',(-1.54243443921373E-14,0.0436193873653334,0.999048221581858));
#13223=DIRECTION('center_axis',(-4.65184895770109E-16,-0.999657046477968,
0.0261875815406083));
#13224=DIRECTION('ref_axis',(2.46434488310991E-32,0.0261875815406083,0.999657046477968));
#13225=DIRECTION('center_axis',(-0.998134798421704,-3.7957923543321E-11,
-0.0610485395375208));
#13226=DIRECTION('ref_axis',(0.0139242949744994,0.973641074688686,-0.227660211035052));
#13227=DIRECTION('center_axis',(1.,1.3684555315672E-48,-2.46519032881566E-32));
#13228=DIRECTION('ref_axis',(1.07530091881905E-33,0.999048221581857,0.043619387365342));
#13229=DIRECTION('center_axis',(-4.65184895770109E-16,0.999657046477968,
0.0261875815406085));
#13230=DIRECTION('ref_axis',(2.46434488310991E-32,-0.0261875815406085,0.999657046477968));
#13231=DIRECTION('center_axis',(-1.,-1.3684555315672E-48,2.46519032881566E-32));
#13232=DIRECTION('ref_axis',(1.78076465315461E-32,0.691513055782297,0.722363962059729));
#13233=DIRECTION('center_axis',(-0.998134798421867,1.2562513331106E-16,
-0.0610485395348569));
#13234=DIRECTION('ref_axis',(-0.0610485395348569,-5.24987121277975E-15,
0.998134798421867));
#13235=DIRECTION('',(1.,1.3684555315672E-48,-2.46519032881566E-32));
#13236=DIRECTION('center_axis',(-0.998134798421776,2.56738605273117E-11,
-0.0610485395363463));
#13237=DIRECTION('ref_axis',(-0.0271111061789442,0.895981693402176,0.443262668188879));
#13238=DIRECTION('center_axis',(-4.65184895770109E-16,-0.999657046477968,
0.0261875815406083));
#13239=DIRECTION('ref_axis',(2.46434488310991E-32,0.0261875815406083,0.999657046477968));
#13240=DIRECTION('center_axis',(1.,1.3684555315672E-48,-2.46519032881566E-32));
#13241=DIRECTION('ref_axis',(2.46519032881566E-32,-5.55111512312578E-17,
1.));
#13242=DIRECTION('center_axis',(1.,1.3684555315672E-48,-2.46519032881566E-32));
#13243=DIRECTION('ref_axis',(1.78076465315461E-32,-0.691513055782297,0.722363962059729));
#13244=DIRECTION('center_axis',(-0.998134798421867,1.2562513331106E-16,
-0.0610485395348569));
#13245=DIRECTION('ref_axis',(-0.0610485395348569,5.13905598929099E-15,0.998134798421867));
#13246=DIRECTION('',(-1.,-1.3684555315672E-48,2.46519032881566E-32));
#13247=DIRECTION('center_axis',(1.22464679914735E-16,1.,5.55111512312578E-17));
#13248=DIRECTION('ref_axis',(0.694658370458995,-1.25002495431614E-16,0.719339800338654));
#13249=DIRECTION('',(-1.22464679914735E-16,-1.,-5.55111512312578E-17));
#13250=DIRECTION('center_axis',(9.04056451151981E-34,-0.999327323451223,
0.0366728864941763));
#13251=DIRECTION('ref_axis',(2.46353205309319E-32,0.0366728864941763,0.999327323451223));
#13252=DIRECTION('center_axis',(9.04056451151981E-34,-0.999327323451223,
0.0366728864941763));
#13253=DIRECTION('ref_axis',(2.46353205309319E-32,0.0366728864941763,0.999327323451223));
#13254=DIRECTION('',(1.22464679914735E-16,1.,5.55111512312578E-17));
#13255=DIRECTION('center_axis',(2.46519032881566E-32,-5.55111512312578E-17,
1.));
#13256=DIRECTION('ref_axis',(1.22464679914735E-16,1.,5.55111512312578E-17));
#13257=DIRECTION('',(-1.22464679914735E-16,-1.,-5.55111512312578E-17));
#13258=DIRECTION('',(-1.22464679914735E-16,-1.,-5.55111512312578E-17));
#13259=DIRECTION('center_axis',(2.46519032881566E-32,-5.55111512312578E-17,
1.));
#13260=DIRECTION('ref_axis',(-0.707106781186547,0.707106781186547,3.92523114670944E-17));
#13261=DIRECTION('',(1.,-1.22464679914738E-16,-3.14500586553912E-32));
#13262=DIRECTION('',(1.22464679914735E-16,1.,5.55111512312578E-17));
#13263=DIRECTION('',(-1.,1.22464679914733E-16,3.14500586553909E-32));
#13264=DIRECTION('center_axis',(2.46519032881566E-32,-5.55111512312578E-17,
1.));
#13265=DIRECTION('ref_axis',(-0.70710678118656,-0.707106781186535,-3.92523114670937E-17));
#13266=DIRECTION('',(-1.22464679914735E-16,-1.,-5.55111512312578E-17));
#13267=DIRECTION('',(1.,1.3684555315672E-48,-2.46519032881566E-32));
#13268=DIRECTION('',(-1.22464679914735E-16,-1.,-5.55111512312578E-17));
#13269=DIRECTION('',(-1.,-1.3684555315672E-48,2.46519032881566E-32));
#13270=DIRECTION('center_axis',(-1.07530091881883E-33,-0.999048221581858,
-0.043619387365333));
#13271=DIRECTION('ref_axis',(-5.34183431177232E-18,-0.043619387365333,0.999048221581858));
#13272=DIRECTION('',(1.,-1.22464679914735E-16,-3.33066907387547E-15));
#13273=DIRECTION('',(0.0609906510962985,0.043538182780863,-0.9971883308177));
#13274=DIRECTION('center_axis',(1.,-1.22464679914735E-16,-3.33066907387547E-15));
#13275=DIRECTION('ref_axis',(-1.22464679914735E-16,-1.,-5.55111512312583E-17));
#13276=DIRECTION('',(-1.,1.22464679914735E-16,3.33066907387547E-15));
#13277=DIRECTION('center_axis',(-0.998134798421867,1.2562513331106E-16,
-0.0610485395348569));
#13278=DIRECTION('ref_axis',(0.0610485395348569,4.79313218909794E-17,-0.998134798421867));
#13279=DIRECTION('center_axis',(-0.0348663205140341,-0.0435928661237813,
0.998440785283197));
#13280=DIRECTION('ref_axis',(0.706138759600912,0.705896685157261,0.0554790237231724));
#13281=DIRECTION('',(-0.0348663205140341,-0.0435928661237813,0.998440785283197));
#13282=DIRECTION('center_axis',(0.034866320514033,0.0435928661237855,-0.998440785283197));
#13283=DIRECTION('ref_axis',(1.51788304147971E-18,0.999048221581857,0.0436193873653419));
#13284=DIRECTION('',(0.0348663205140341,0.0435928661237813,-0.998440785283197));
#13285=DIRECTION('center_axis',(0.999997384998435,9.97539845603474E-5,-0.00228474187489288));
#13286=DIRECTION('ref_axis',(2.4394548880924E-19,0.999048221581858,0.0436193873653198));
#13287=DIRECTION('center_axis',(4.65184895770109E-16,0.999657046477968,
0.0261875815406085));
#13288=DIRECTION('ref_axis',(2.46434488310991E-32,-0.0261875815406085,0.999657046477968));
#13289=DIRECTION('center_axis',(-1.07530091881894E-33,-0.999048221581858,
-0.0436193873653377));
#13290=DIRECTION('ref_axis',(1.27091976264801E-14,-0.0436193873653377,0.999048221581858));
#13291=DIRECTION('center_axis',(-0.999250459394965,2.14887631386623E-18,
-0.038710714265573));
#13292=DIRECTION('ref_axis',(0.038710714265573,5.54695433693778E-17,-0.999250459394965));
#13293=DIRECTION('center_axis',(0.999390827019096,-1.24327388979963E-16,
0.034899496702501));
#13294=DIRECTION('ref_axis',(0.034899496702501,5.12033796449321E-17,-0.999390827019096));
#13295=DIRECTION('center_axis',(-0.0348344811683452,0.061011488888929,0.997529025715687));
#13296=DIRECTION('ref_axis',(0.705924422629847,-0.705037220908232,0.0677733477756137));
#13297=DIRECTION('',(-0.0348344811683452,0.061011488888929,0.997529025715687));
#13298=DIRECTION('center_axis',(0.0348344811683441,-0.0610114888889304,
-0.997529025715687));
#13299=DIRECTION('ref_axis',(0.999390827019096,-3.23835384632986E-18,0.0348994967024999));
#13300=DIRECTION('',(0.0348344811683452,-0.061011488888929,-0.997529025715687));
#13301=DIRECTION('center_axis',(0.999998756654243,-9.62689200725238E-5,
-0.00157398293002598));
#13302=DIRECTION('ref_axis',(0.00157398293731958,-5.5511453045848E-17,0.999998761288089));
#13303=DIRECTION('center_axis',(-1.50496269249644E-33,0.998134798421867,
-0.0610485395348545));
#13304=DIRECTION('ref_axis',(3.69384078295849E-15,0.0610485395348545,0.998134798421867));
#13305=DIRECTION('center_axis',(-0.998134798421829,-1.0666943923887E-11,
-0.0610485395354729));
#13306=DIRECTION('ref_axis',(0.0139249648390404,0.973638504263977,-0.227671162795897));
#13307=DIRECTION('center_axis',(1.,1.3684555315672E-48,-2.46519032881566E-32));
#13308=DIRECTION('ref_axis',(1.07530091881905E-33,0.999048221581857,0.043619387365342));
#13309=DIRECTION('center_axis',(4.65184895770109E-16,0.999657046477968,
0.0261875815406085));
#13310=DIRECTION('ref_axis',(2.46434488310991E-32,-0.0261875815406085,0.999657046477968));
#13311=DIRECTION('center_axis',(-1.,-1.3684555315672E-48,2.46519032881566E-32));
#13312=DIRECTION('ref_axis',(1.78076465315461E-32,0.691513055782297,0.722363962059729));
#13313=DIRECTION('center_axis',(-0.998134798421867,1.2562513331106E-16,
-0.0610485395348569));
#13314=DIRECTION('ref_axis',(-0.0610485395348569,-5.24987121277975E-15,
0.998134798421867));
#13315=DIRECTION('center_axis',(-0.998134798422574,-1.3311861022351E-10,
-0.0610485395232976));
#13316=DIRECTION('ref_axis',(-0.0258600029325624,0.905850561620741,0.422807308664024));
#13317=DIRECTION('center_axis',(1.,1.3684555315672E-48,-2.46519032881566E-32));
#13318=DIRECTION('ref_axis',(2.46519032881566E-32,-5.55111512312578E-17,
1.));
#13319=DIRECTION('center_axis',(1.,1.3684555315672E-48,-2.46519032881566E-32));
#13320=DIRECTION('ref_axis',(1.79557307074415E-32,-0.685182990326371,0.728370969882389));
#13321=DIRECTION('center_axis',(-0.998134798421867,1.2562513331106E-16,
-0.0610485395348569));
#13322=DIRECTION('ref_axis',(-0.0610485395348569,-1.35402351200322E-15,
0.998134798421867));
#13323=DIRECTION('center_axis',(1.22464679914735E-16,1.,5.55111512312578E-17));
#13324=DIRECTION('ref_axis',(0.694658370458995,-1.25002495431614E-16,0.719339800338654));
#13325=DIRECTION('center_axis',(0.,1.,5.55111512312578E-17));
#13326=DIRECTION('ref_axis',(2.46519032881566E-32,-5.55111512312578E-17,
1.));
#13327=DIRECTION('',(1.22464679914735E-16,1.,5.55111512312578E-17));
#13328=DIRECTION('center_axis',(-1.07530091881894E-33,-0.999048221581858,
-0.0436193873653377));
#13329=DIRECTION('ref_axis',(-5.34183431177289E-18,-0.0436193873653376,
0.999048221581858));
#13330=DIRECTION('',(1.,-1.22464679914735E-16,-3.33066907387547E-15));
#13331=DIRECTION('',(0.0609906510962984,0.0435381827808678,-0.997188330817699));
#13332=DIRECTION('center_axis',(1.,-1.22464679914735E-16,-3.33066907387547E-15));
#13333=DIRECTION('ref_axis',(-1.22464679914735E-16,-1.,-5.55111512312583E-17));
#13334=DIRECTION('',(-1.,1.22464679914735E-16,3.33066907387547E-15));
#13335=DIRECTION('center_axis',(-0.998134798421867,1.2562513331106E-16,
-0.0610485395348569));
#13336=DIRECTION('ref_axis',(0.0610485395348569,4.79313218909794E-17,-0.998134798421867));
#13337=DIRECTION('center_axis',(1.,1.3684555315672E-48,-2.46519032881566E-32));
#13338=DIRECTION('ref_axis',(4.30235035637537E-34,-0.999847695156391,0.0174524064372843));
#13339=DIRECTION('center_axis',(-2.4650964762189E-32,-0.00872587090094919,
-0.999961928863804));
#13340=DIRECTION('ref_axis',(3.5525783817437E-14,-0.999961928863804,0.00872587090094919));
#13341=DIRECTION('center_axis',(0.,1.,5.55111512312578E-17));
#13342=DIRECTION('ref_axis',(-2.46519032881566E-32,5.55111512312578E-17,
-1.));
#13343=DIRECTION('center_axis',(2.46519032881566E-32,-5.55111512312578E-17,
1.));
#13344=DIRECTION('ref_axis',(3.14284019577054E-14,-1.,-5.55111512312578E-17));
#13345=DIRECTION('center_axis',(0.,-1.,-5.55111512312578E-17));
#13346=DIRECTION('ref_axis',(-2.46519032881566E-32,5.55111512312578E-17,
-1.));
#13347=DIRECTION('center_axis',(0.602179995893645,0.0139333093563555,0.798238758414993));
#13348=DIRECTION('ref_axis',(0.798316253581364,3.51656735479901E-17,-0.602238457147844));
#13349=DIRECTION('center_axis',(0.402306234437832,-0.818902152515283,-0.409327446353514));
#13350=DIRECTION('ref_axis',(-0.574020579544334,-0.573933153429772,0.584038620001918));
#13351=DIRECTION('center_axis',(4.4402157291241E-15,0.0174524064372814,
0.999847695156391));
#13352=DIRECTION('ref_axis',(4.30235035637465E-34,-0.999847695156391,0.0174524064372814));
#13353=DIRECTION('center_axis',(-1.,-1.77662742836287E-14,-9.61574435286362E-31));
#13354=DIRECTION('ref_axis',(2.46519032881566E-32,-5.55111512312578E-17,
1.));
#13355=DIRECTION('center_axis',(0.,-1.,-5.55111512312578E-17));
#13356=DIRECTION('ref_axis',(-1.,-1.3684555315672E-48,2.46519032881566E-32));
#13357=DIRECTION('center_axis',(1.,-1.22464679914733E-16,-3.14500586553909E-32));
#13358=DIRECTION('ref_axis',(-8.5836628701751E-17,-0.700909264299841,0.713250449154192));
#13359=DIRECTION('',(1.,-1.22464679914733E-16,-3.14500586553909E-32));
#13360=DIRECTION('',(-1.,1.22464679914733E-16,3.14500586553909E-32));
#13361=DIRECTION('',(-1.,1.22464679914733E-16,3.14500586553909E-32));
#13362=DIRECTION('center_axis',(0.602179995893642,-0.0139333093563561,0.798238758414995));
#13363=DIRECTION('ref_axis',(-1.73472347597681E-18,-0.999847695156391,-0.0174524064372867));
#13364=DIRECTION('center_axis',(0.,1.,5.55111512312578E-17));
#13365=DIRECTION('ref_axis',(0.62467671621805,4.33477406280446E-17,-0.780883474159259));
#13366=DIRECTION('center_axis',(0.,-1.,-5.55111512312578E-17));
#13367=DIRECTION('ref_axis',(0.330995865412795,5.23821100021579E-17,-0.943632204346394));
#13368=DIRECTION('',(0.,-1.,-5.55111512312578E-17));
#13369=DIRECTION('center_axis',(0.0348941878126143,-0.0174417781380946,
0.999238800303651));
#13370=DIRECTION('ref_axis',(0.706460917912191,-0.706783874132045,-0.0370071172825322));
#13371=DIRECTION('center_axis',(0.71933795527993,-0.0121234935610392,0.694554480942686));
#13372=DIRECTION('ref_axis',(0.694660281068156,0.0125541783613094,-0.71922839662515));
#13373=DIRECTION('',(0.0348941878126143,-0.0174417781380946,0.999238800303651));
#13374=DIRECTION('center_axis',(0.0348941878126145,-0.017441778138097,0.999238800303651));
#13375=DIRECTION('ref_axis',(2.16840434497101E-18,-0.999847695156391,-0.017452406437286));
#13376=DIRECTION('',(-0.0348941878126143,0.0174417781380946,-0.999238800303651));
#13377=DIRECTION('center_axis',(1.22446027950816E-16,0.999847695156391,
0.0174524064372836));
#13378=DIRECTION('ref_axis',(-6.86215158137358E-15,-0.0174524064372836,
0.999847695156391));
#13379=DIRECTION('center_axis',(0.,-1.,-5.55111512312578E-17));
#13380=DIRECTION('ref_axis',(-1.,-1.3684555315672E-48,2.46519032881566E-32));
#13381=DIRECTION('center_axis',(-2.4650964762189E-32,0.00872587090095041,
-0.999961928863804));
#13382=DIRECTION('ref_axis',(2.15109325555168E-34,0.999961928863804,0.00872587090095041));
#13383=DIRECTION('center_axis',(1.,1.3684555315672E-48,-2.46519032881566E-32));
#13384=DIRECTION('ref_axis',(-2.46519032881566E-32,5.55111512312578E-17,
-1.));
#13385=DIRECTION('center_axis',(2.46519032881566E-32,-5.55111512312578E-17,
1.));
#13386=DIRECTION('ref_axis',(-4.02394550451875E-15,1.,5.55111512312578E-17));
#13387=DIRECTION('center_axis',(-0.402306234437839,-0.818902152515294,0.409327446353484));
#13388=DIRECTION('ref_axis',(-0.574020579544352,0.573933153429749,0.584038620001923));
#13389=DIRECTION('center_axis',(0.,1.,5.55111512312578E-17));
#13390=DIRECTION('ref_axis',(2.46519032881566E-32,-5.55111512312578E-17,
1.));
#13391=DIRECTION('center_axis',(-1.,3.10064239674113E-16,-1.77635683940025E-14));
#13392=DIRECTION('ref_axis',(2.96253074493517E-31,0.999847695156391,0.0174524064372816));
#13393=DIRECTION('center_axis',(2.46481486838816E-32,-0.0174524064372816,
0.999847695156391));
#13394=DIRECTION('ref_axis',(-1.,-1.3684555315672E-48,2.46519032881566E-32));
#13395=DIRECTION('center_axis',(-1.,1.22464679914738E-16,3.14500586553912E-32));
#13396=DIRECTION('ref_axis',(8.58366287017576E-17,0.700909264299866,0.713250449154167));
#13397=DIRECTION('',(1.,-1.22464679914738E-16,-3.14500586553912E-32));
#13398=DIRECTION('',(-1.,1.22464679914738E-16,3.14500586553912E-32));
#13399=DIRECTION('',(1.,-1.22464679914738E-16,-3.14500586553912E-32));
#13400=DIRECTION('center_axis',(2.13730336808377E-18,0.0174524064372836,
-0.999847695156391));
#13401=DIRECTION('ref_axis',(-0.70710678118655,0.706999085398822,0.0123407149398269));
#13402=DIRECTION('',(-2.13730336808377E-18,-0.0174524064372836,0.999847695156391));
#13403=DIRECTION('',(2.13730336808377E-18,0.0174524064372836,-0.999847695156391));
#13404=DIRECTION('center_axis',(1.22464679914735E-16,1.,5.55111512312578E-17));
#13405=DIRECTION('ref_axis',(-0.707106781186538,4.7343294156453E-17,0.707106781186557));
#13406=DIRECTION('',(-1.22464679914735E-16,-1.,-5.55111512312578E-17));
#13407=DIRECTION('center_axis',(1.,-1.22464679914738E-16,-3.14500586553912E-32));
#13408=DIRECTION('ref_axis',(8.73479879547116E-17,0.713250449154195,-0.700909264299837));
#13409=DIRECTION('center_axis',(-1.,-1.3684555315672E-48,2.46519032881566E-32));
#13410=DIRECTION('ref_axis',(4.30235035637591E-34,0.999847695156391,0.0174524064372867));
#13411=DIRECTION('',(-1.,1.22464679914738E-16,3.14500586553912E-32));
#13412=DIRECTION('',(1.,-1.22464679914738E-16,-3.14500586553912E-32));
#13413=DIRECTION('center_axis',(-2.46519032881566E-32,5.55111512312578E-17,
-1.));
#13414=DIRECTION('ref_axis',(0.894481690366354,-0.447104580159218,-2.48192899654064E-17));
#13415=DIRECTION('center_axis',(-0.0174172548507288,0.00870597408692658,
0.999810404651133));
#13416=DIRECTION('ref_axis',(0.894312100798219,-0.447019811210352,0.0194718964494338));
#13417=DIRECTION('center_axis',(1.22464679914735E-16,1.,5.55111512312578E-17));
#13418=DIRECTION('ref_axis',(-0.707106781186552,1.25847917090644E-16,-0.707106781186543));
#13419=DIRECTION('',(1.22464679914735E-16,1.,5.55111512312578E-17));
#13420=DIRECTION('',(-1.22464679914735E-16,-1.,-5.55111512312578E-17));
#13421=DIRECTION('center_axis',(-2.13730336808382E-18,-0.0174524064372834,
-0.999847695156391));
#13422=DIRECTION('ref_axis',(-0.707106781186525,-0.706999085398846,0.0123407149398273));
#13423=DIRECTION('',(2.13730336808382E-18,0.0174524064372834,0.999847695156391));
#13424=DIRECTION('',(-2.13730336808382E-18,-0.0174524064372834,-0.999847695156391));
#13425=DIRECTION('center_axis',(-0.0348941878126012,-0.0174417781380947,
-0.999238800303651));
#13426=DIRECTION('ref_axis',(-1.40946282423116E-18,0.999847695156391,-0.0174524064372837));
#13427=DIRECTION('center_axis',(-1.22446027950811E-16,-0.999847695156391,
0.0174524064372834));
#13428=DIRECTION('ref_axis',(-6.86215158137358E-15,0.0174524064372834,0.999847695156391));
#13429=DIRECTION('center_axis',(-0.0348941878126143,-0.0174417781380944,
-0.999238800303651));
#13430=DIRECTION('ref_axis',(0.706460917912191,0.706783874132045,-0.0370071172825321));
#13431=DIRECTION('',(-0.0348941878126143,-0.0174417781380944,-0.999238800303651));
#13432=DIRECTION('center_axis',(0.719337955279937,0.0121234935610391,0.694554480942679));
#13433=DIRECTION('ref_axis',(0.694660281068148,-0.0125541783613096,-0.719228396625156));
#13434=DIRECTION('center_axis',(1.22464679914735E-16,1.,5.55111512312578E-17));
#13435=DIRECTION('ref_axis',(-0.707106781186552,1.25847917090644E-16,-0.707106781186543));
#13436=DIRECTION('',(-1.22464679914735E-16,-1.,-5.55111512312578E-17));
#13437=DIRECTION('',(1.22464679914735E-16,1.,5.55111512312578E-17));
#13438=DIRECTION('center_axis',(-1.,1.22464679914733E-16,3.14500586553909E-32));
#13439=DIRECTION('ref_axis',(-8.7347987954702E-17,-0.713250449154145,-0.700909264299888));
#13440=DIRECTION('center_axis',(-1.,-1.3684555315672E-48,2.46519032881566E-32));
#13441=DIRECTION('ref_axis',(-2.46519032881566E-32,5.55111512312578E-17,
-1.));
#13442=DIRECTION('',(-1.,1.22464679914733E-16,3.14500586553909E-32));
#13443=DIRECTION('',(1.,-1.22464679914733E-16,-3.14500586553909E-32));
#13444=DIRECTION('center_axis',(-0.0174172548507278,-0.00870597408692619,
0.999810404651133));
#13445=DIRECTION('ref_axis',(0.894312100798219,0.447019811210352,0.0194718964494327));
#13446=DIRECTION('center_axis',(-2.46519032881566E-32,5.55111512312578E-17,
-1.));
#13447=DIRECTION('ref_axis',(0.894481690366354,0.447104580159218,2.48192899654064E-17));
#13448=DIRECTION('center_axis',(-1.,-1.3684555315672E-48,2.46519032881566E-32));
#13449=DIRECTION('ref_axis',(8.60339017515397E-34,-0.999390827019096,0.034899496702501));
#13450=DIRECTION('center_axis',(0.,-1.,-5.55111512312578E-17));
#13451=DIRECTION('ref_axis',(2.46519032881566E-32,-5.55111512312578E-17,
1.));
#13452=DIRECTION('center_axis',(2.46519032881566E-32,-5.55111512312578E-17,
1.));
#13453=DIRECTION('ref_axis',(0.707106781186547,0.707106781186547,3.92523114670943E-17));
#13454=DIRECTION('center_axis',(1.,-1.22464679914735E-16,-3.1450058655391E-32));
#13455=DIRECTION('ref_axis',(-8.50711149883522E-17,-0.694658370458995,0.719339800338654));
#13456=DIRECTION('center_axis',(1.,1.3684555315672E-48,-2.46519032881566E-32));
#13457=DIRECTION('ref_axis',(2.46519032881566E-32,-5.55111512312578E-17,
1.));
#13458=DIRECTION('center_axis',(2.46519032881566E-32,-5.55111512312578E-17,
1.));
#13459=DIRECTION('ref_axis',(1.22464679914735E-16,1.,5.55111512312578E-17));
#13460=DIRECTION('',(1.22464679914735E-16,1.,5.55111512312578E-17));
#13461=DIRECTION('center_axis',(2.46519032881566E-32,-5.55111512312578E-17,
1.));
#13462=DIRECTION('ref_axis',(0.70710678118656,-0.707106781186535,-3.92523114670937E-17));
#13463=DIRECTION('center_axis',(0.,-1.,-5.55111512312578E-17));
#13464=DIRECTION('ref_axis',(0.999390827019096,-1.93731123934732E-18,0.0348994967025011));
#13465=DIRECTION('center_axis',(-0.0173914781743214,0.0173914781743152,
-0.999697490730983));
#13466=DIRECTION('ref_axis',(-0.706892874831054,0.706892874831054,0.0245952643038366));
#13467=DIRECTION('center_axis',(1.,-1.22464679914735E-16,-1.46018942920136E-28));
#13468=DIRECTION('ref_axis',(-8.58366287018069E-17,-0.700909264299435,-0.71325044915459));
#13469=DIRECTION('center_axis',(-1.,-1.3684555315672E-48,2.46519032881566E-32));
#13470=DIRECTION('ref_axis',(-2.46519032881566E-32,1.20797816164818E-12,
-1.));
#13471=DIRECTION('',(1.,-1.22464679914735E-16,-1.46018791310706E-28));
#13472=DIRECTION('center_axis',(-1.,1.22464679914735E-16,1.46018942920136E-28));
#13473=DIRECTION('ref_axis',(8.58366287017039E-17,0.700909264300295,-0.713250449153745));
#13474=DIRECTION('',(-1.,1.22464679914735E-16,1.46018791310706E-28));
#13475=DIRECTION('center_axis',(1.,-2.7198835189419E-12,-1.55822022440315E-10));
#13476=DIRECTION('ref_axis',(-1.55822022440315E-10,5.55111512312578E-17,
-1.));
#13477=DIRECTION('center_axis',(-1.22446027950811E-16,-0.999847695156391,
0.0174524064372834));
#13478=DIRECTION('ref_axis',(2.13730336808379E-18,0.0174524064372834,0.999847695156391));
#13479=DIRECTION('',(-0.0348941878126214,-0.0174417781380944,-0.999238800303651));
#13480=DIRECTION('center_axis',(-1.22446027950811E-16,-0.999847695156391,
0.0174524064372834));
#13481=DIRECTION('ref_axis',(3.57243193191762E-15,0.0174524064372834,0.999847695156391));
#13482=DIRECTION('',(-1.,2.72002879558947E-12,1.55823329337068E-10));
#13483=DIRECTION('center_axis',(0.0348941878126214,0.0174417781380944,0.999238800303651));
#13484=DIRECTION('ref_axis',(0.70646091791219,0.706783874132045,-0.0370071172825371));
#13485=DIRECTION('center_axis',(0.0348941878126205,0.0174417781380946,0.999238800303651));
#13486=DIRECTION('ref_axis',(0.999390827019096,1.28678993585635E-18,-0.0348994967025071));
#13487=DIRECTION('center_axis',(1.22464679914735E-16,1.,5.55111512312578E-17));
#13488=DIRECTION('ref_axis',(-0.707106781186552,1.25847917090644E-16,-0.707106781186543));
#13489=DIRECTION('',(1.22464679914735E-16,1.,5.55111512312578E-17));
#13490=DIRECTION('',(-1.22464679914735E-16,-1.,-5.55111512312578E-17));
#13491=DIRECTION('center_axis',(-1.,1.22464679914735E-16,3.1450058655391E-32));
#13492=DIRECTION('ref_axis',(-2.46519032881566E-32,5.55111512312578E-17,
-1.));
#13493=DIRECTION('center_axis',(-1.50496269249644E-33,0.998134798421867,
-0.0610485395348545));
#13494=DIRECTION('ref_axis',(-7.47628985339806E-18,-0.0610485395348546,
-0.998134798421867));
#13495=DIRECTION('',(-0.0609350948971756,0.0609350948971733,0.99627999499124));
#13496=DIRECTION('center_axis',(1.,1.62628693709091E-12,9.31699162265428E-11));
#13497=DIRECTION('ref_axis',(9.31699162265428E-11,5.55111512312578E-17,
-1.));
#13498=DIRECTION('center_axis',(1.,-2.72002879558947E-12,-1.55823329337068E-10));
#13499=DIRECTION('ref_axis',(-1.09234566256374E-10,0.700909264299841,-0.713250449154192));
#13500=DIRECTION('center_axis',(0.0348941878126214,-0.0174417781380946,
0.999238800303651));
#13501=DIRECTION('ref_axis',(0.70646091791219,-0.706783874132045,-0.0370071172825372));
#13502=DIRECTION('',(0.0348941878126214,-0.0174417781380945,0.999238800303651));
#13503=DIRECTION('center_axis',(0.0348941878126227,-0.0174417781380948,
0.999238800303651));
#13504=DIRECTION('ref_axis',(-1.30104260698261E-18,-0.999847695156391,-0.0174524064372838));
#13505=DIRECTION('center_axis',(1.,-1.62628693709093E-12,9.31699162265428E-11));
#13506=DIRECTION('ref_axis',(-4.44286504843977E-27,-0.999847695156391,-0.0174524064372838));
#13507=DIRECTION('center_axis',(1.22446027950816E-16,0.999847695156391,
0.0174524064372836));
#13508=DIRECTION('ref_axis',(2.15522204478005E-14,-0.0174524064372836,0.999847695156391));
#13509=DIRECTION('center_axis',(-1.,-2.71978386622966E-12,1.55823329337068E-10));
#13510=DIRECTION('ref_axis',(-1.09234737929628E-10,-0.700909264299866,-0.713250449154167));
#13511=DIRECTION('',(1.,2.71978386622966E-12,-1.55823329337068E-10));
#13512=DIRECTION('',(1.,2.71978386622966E-12,-1.55823329337068E-10));
#13513=DIRECTION('center_axis',(1.22446027950816E-16,0.999847695156391,
0.0174524064372836));
#13514=DIRECTION('ref_axis',(2.13730336808379E-18,0.0174524064372836,-0.999847695156391));
#13515=DIRECTION('center_axis',(1.,1.3684555315672E-48,-2.46519032881566E-32));
#13516=DIRECTION('ref_axis',(8.60339017515397E-34,0.999390827019096,0.0348994967025012));
#13517=DIRECTION('center_axis',(-0.0173914781743151,-0.0173914781743209,
-0.999697490730983));
#13518=DIRECTION('ref_axis',(-0.706892874831063,-0.706892874831045,0.0245952643038362));
#13519=DIRECTION('center_axis',(-0.0174338172198089,-0.0174338172198086,
0.999696015813954));
#13520=DIRECTION('ref_axis',(-0.706891831907247,-0.706891831907194,-0.0246551407561871));
#13521=DIRECTION('center_axis',(-1.,-1.3684555315672E-48,2.46519032881566E-32));
#13522=DIRECTION('ref_axis',(-2.46519032881566E-32,5.55111512312578E-17,
-1.));
#13523=DIRECTION('center_axis',(-2.46519032881566E-32,5.55111512312578E-17,
-1.));
#13524=DIRECTION('ref_axis',(-0.70710678118656,-0.707106781186535,-3.92523114670937E-17));
#13525=DIRECTION('center_axis',(0.,-1.,-5.55111512312578E-17));
#13526=DIRECTION('ref_axis',(-0.999390827019096,1.93731123934725E-18,-0.0348994967024999));
#13527=DIRECTION('center_axis',(0.,1.,5.55111512312578E-17));
#13528=DIRECTION('ref_axis',(-0.999390827019096,-1.93731123934732E-18,0.0348994967025011));
#13529=DIRECTION('center_axis',(-1.,-1.3684555315672E-48,2.46519032881566E-32));
#13530=DIRECTION('ref_axis',(2.46519032881566E-32,-5.55111512312578E-17,
1.));
#13531=DIRECTION('center_axis',(-2.46519032881566E-32,5.55111512312578E-17,
-1.));
#13532=DIRECTION('ref_axis',(-0.707106781186548,0.707106781186548,3.92523114670944E-17));
#13533=DIRECTION('center_axis',(-0.0174338172198078,0.0174338172198059,
0.999696015813954));
#13534=DIRECTION('ref_axis',(-0.706891831907221,0.706891831907221,-0.0246551407561845));
#13535=DIRECTION('center_axis',(0.,1.,5.55111512312578E-17));
#13536=DIRECTION('ref_axis',(-2.46519032881566E-32,5.55111512312578E-17,
-1.));
#13537=DIRECTION('center_axis',(-1.22464679914735E-16,-1.,-5.55111512312578E-17));
#13538=DIRECTION('ref_axis',(-0.694658370458995,4.51397345450904E-17,0.719339800338654));
#13539=DIRECTION('center_axis',(-0.0348782627423746,0.0348782627423746,
0.998782765958718));
#13540=DIRECTION('ref_axis',(-0.706246066741666,0.706246066741666,-0.0493253122022784));
#13541=DIRECTION('',(0.0348782627423746,-0.0348782627423746,-0.998782765958718));
#13542=DIRECTION('center_axis',(1.22464679914735E-16,1.,5.55111512312578E-17));
#13543=DIRECTION('ref_axis',(-0.694658370459017,1.25002495431616E-16,-0.719339800338632));
#13544=DIRECTION('',(-1.22464679914735E-16,-1.,-5.55111512312578E-17));
#13545=DIRECTION('',(1.22464679914735E-16,1.,5.55111512312578E-17));
#13546=DIRECTION('center_axis',(-1.,1.22464679914735E-16,3.1450058655391E-32));
#13547=DIRECTION('ref_axis',(-8.50711149883518E-17,-0.694658370458991,-0.719339800338657));
#13548=DIRECTION('',(-1.,1.22464679914735E-16,3.1450058655391E-32));
#13549=DIRECTION('',(1.,-1.22464679914735E-16,-3.1450058655391E-32));
#13550=DIRECTION('center_axis',(-1.,1.22464679914735E-16,3.1450058655391E-32));
#13551=DIRECTION('ref_axis',(8.50711149883522E-17,0.694658370458995,0.719339800338654));
#13552=DIRECTION('',(-1.,1.22464679914735E-16,3.1450058655391E-32));
#13553=DIRECTION('center_axis',(1.22464679914735E-16,1.,5.55111512312578E-17));
#13554=DIRECTION('ref_axis',(0.694658370458995,-1.25002495431614E-16,0.719339800338654));
#13555=DIRECTION('',(1.22464679914735E-16,1.,5.55111512312578E-17));
#13556=DIRECTION('center_axis',(-0.0348782627423746,-0.0348782627423747,
0.998782765958718));
#13557=DIRECTION('ref_axis',(-0.706246066741679,-0.706246066741654,-0.0493253122022785));
#13558=DIRECTION('',(0.0348782627423746,0.0348782627423747,-0.998782765958718));
#13559=DIRECTION('',(-0.0348782627423746,-0.0348782627423747,0.998782765958718));
#13560=DIRECTION('center_axis',(-2.46519032881566E-32,5.55111512312578E-17,
-1.));
#13561=DIRECTION('ref_axis',(0.,1.,5.55111512312578E-17));
#13562=DIRECTION('center_axis',(-1.22390077740616E-16,-0.999390827019096,
-0.034899496702501));
#13563=DIRECTION('ref_axis',(-4.27395569285712E-18,-0.0348994967025011,
0.999390827019096));
#13564=DIRECTION('center_axis',(0.998134798421867,-1.2562513331106E-16,
0.0610485395348569));
#13565=DIRECTION('ref_axis',(1.22464679914736E-16,1.,5.55111512312578E-17));
#13566=DIRECTION('center_axis',(-1.07530091881884E-33,0.999048221581858,
-0.0436193873653334));
#13567=DIRECTION('ref_axis',(-5.34183431177244E-18,-0.0436193873653334,
-0.999048221581858));
#13568=DIRECTION('',(-0.0609906510962984,0.0435381827808634,0.9971883308177));
#13569=DIRECTION('center_axis',(0.998134798421867,-1.2562513331106E-16,
0.0610485395348569));
#13570=DIRECTION('ref_axis',(1.22464679914736E-16,1.,5.55111512312578E-17));
#13571=DIRECTION('center_axis',(-0.999390827019096,1.24327388979963E-16,
-0.034899496702501));
#13572=DIRECTION('ref_axis',(0.034899496702501,5.12033796449317E-17,-0.999390827019096));
#13573=DIRECTION('center_axis',(-0.998134798421867,1.2562513331106E-16,
-0.0610485395348569));
#13574=DIRECTION('ref_axis',(-1.22464679914736E-16,-1.,-5.55111512312578E-17));
#13575=DIRECTION('',(1.22464679914735E-16,1.,5.55111512312578E-17));
#13576=DIRECTION('center_axis',(-0.998134798421867,1.2562513331106E-16,
-0.0610485395348569));
#13577=DIRECTION('ref_axis',(-1.22464679914736E-16,-1.,-5.55111512312578E-17));
#13578=DIRECTION('',(1.22464679914735E-16,1.,5.55111512312578E-17));
#13579=DIRECTION('center_axis',(-2.46519032881566E-32,5.55111512312578E-17,
-1.));
#13580=DIRECTION('ref_axis',(-1.,-1.3684555315672E-48,2.46519032881566E-32));
#13581=DIRECTION('',(0.,1.,5.55111512312578E-17));
#13582=DIRECTION('center_axis',(-0.999390827019096,-1.93731123934732E-18,
0.034899496702501));
#13583=DIRECTION('ref_axis',(0.034899496702501,-5.54773353377888E-17,0.999390827019096));
#13584=DIRECTION('',(0.034899496702501,-5.54773353377888E-17,0.999390827019096));
#13585=DIRECTION('center_axis',(1.55823329337068E-10,-5.55111512312578E-17,
1.));
#13586=DIRECTION('ref_axis',(-1.,1.22464679906085E-16,1.55823329337068E-10));
#13587=DIRECTION('',(0.,-1.,-5.55111512312578E-17));
#13588=DIRECTION('center_axis',(0.,-1.,-5.55111512312578E-17));
#13589=DIRECTION('ref_axis',(-0.999390827019096,-1.93731123934752E-18,0.0348994967025047));
#13590=DIRECTION('center_axis',(-1.22464679914735E-16,-1.,-5.55111512312578E-17));
#13591=DIRECTION('ref_axis',(-0.999390827019096,1.20452766501268E-16,0.0348994967025047));
#13592=DIRECTION('center_axis',(0.,-1.,-5.55111512312578E-17));
#13593=DIRECTION('ref_axis',(-1.,-6.41639652426406E-29,1.15587523982948E-12));
#13594=DIRECTION('',(0.,-1.,-5.55111512312578E-17));
#13595=DIRECTION('center_axis',(1.22464679914735E-16,1.,5.55111512312578E-17));
#13596=DIRECTION('ref_axis',(-1.,1.22464679914671E-16,1.15587523982948E-12));
#13597=DIRECTION('',(0.,-1.,-5.55111512312578E-17));
#13598=DIRECTION('center_axis',(1.22464679914735E-16,1.,5.55111512312578E-17));
#13599=DIRECTION('ref_axis',(-1.,1.22464679914671E-16,1.15587523982948E-12));
#13600=DIRECTION('center_axis',(1.,5.24426287909031E-28,-9.44722413924162E-12));
#13601=DIRECTION('ref_axis',(9.44722413924162E-12,-5.55111512324148E-17,
1.));
#13602=DIRECTION('',(0.,-1.,-5.55111512312578E-17));
#13603=DIRECTION('',(9.44722413924162E-12,-5.55111512324148E-17,1.));
#13604=DIRECTION('',(9.44722413924162E-12,-5.55111512324148E-17,1.));
#13605=DIRECTION('center_axis',(0.,-1.,-5.55111512312578E-17));
#13606=DIRECTION('ref_axis',(1.,7.71045968979588E-29,-1.3889929354328E-12));
#13607=DIRECTION('',(0.,-1.,-5.55111512312578E-17));
#13608=DIRECTION('center_axis',(-1.22464679914735E-16,-1.,-5.55111512312578E-17));
#13609=DIRECTION('ref_axis',(1.,-1.22464679914658E-16,-1.3889929354328E-12));
#13610=DIRECTION('center_axis',(-1.22464679914735E-16,-1.,-5.55111512312578E-17));
#13611=DIRECTION('ref_axis',(1.,-1.22464679914658E-16,-1.3889929354328E-12));
#13612=DIRECTION('center_axis',(2.46519032881566E-32,-5.55111512312578E-17,
1.));
#13613=DIRECTION('ref_axis',(1.,1.3684555315672E-48,-2.46519032881566E-32));
#13614=DIRECTION('center_axis',(2.46519032881566E-32,-5.55111512312578E-17,
1.));
#13615=DIRECTION('ref_axis',(1.,1.3684555315672E-48,-2.46519032881566E-32));
#13616=DIRECTION('',(-2.46519032881566E-32,5.55111512312578E-17,-1.));
#13617=DIRECTION('center_axis',(-2.46519032881566E-32,5.55111512312578E-17,
-1.));
#13618=DIRECTION('ref_axis',(1.,1.3684555315672E-48,-2.46519032881566E-32));
#13619=DIRECTION('center_axis',(-2.46519032881566E-32,5.55111512312578E-17,
-1.));
#13620=DIRECTION('ref_axis',(1.,1.3684555315672E-48,-2.46519032881566E-32));
#13621=DIRECTION('center_axis',(-0.67541298968903,-0.737439684175274,7.45841735025533E-5));
#13622=DIRECTION('ref_axis',(-0.49703704558608,0.455305536350083,0.738681963962858));
#13623=DIRECTION('center_axis',(0.,-1.,-5.55111512312578E-17));
#13624=DIRECTION('ref_axis',(-0.694658370458997,-3.99313804432617E-17,0.719339800338651));
#13625=DIRECTION('',(0.,-1.,-5.55111512312578E-17));
#13626=DIRECTION('center_axis',(0.,-1.,-5.55111512312578E-17));
#13627=DIRECTION('ref_axis',(2.46519032881566E-32,-5.55111512312578E-17,
1.));
#13628=DIRECTION('',(0.,1.,5.55111512312578E-17));
#13629=DIRECTION('center_axis',(-5.46904494641349E-15,-1.,-5.55111512312578E-17));
#13630=DIRECTION('ref_axis',(2.46519032881566E-32,-5.55111512312578E-17,
1.));
#13631=DIRECTION('center_axis',(-2.46519032881566E-32,5.55111512312578E-17,
-1.));
#13632=DIRECTION('ref_axis',(0.707106781186548,0.707106781186548,3.92523114670943E-17));
#13633=DIRECTION('',(2.46368860147456E-32,-0.034899496702501,0.999390827019096));
#13634=DIRECTION('center_axis',(2.46519032881566E-32,-5.55111512312578E-17,
1.));
#13635=DIRECTION('ref_axis',(0.707106781186562,0.707106781186533,3.92523114670935E-17));
#13636=DIRECTION('center_axis',(8.60339017515395E-34,0.999390827019096,
0.034899496702501));
#13637=DIRECTION('ref_axis',(1.,1.3684555315672E-48,-2.46519032881566E-32));
#13638=DIRECTION('',(2.46368860147456E-32,-0.034899496702501,0.999390827019096));
#13639=DIRECTION('',(1.,1.3684555315672E-48,-2.46519032881566E-32));
#13640=DIRECTION('',(-2.46368860147456E-32,0.034899496702501,-0.999390827019096));
#13641=DIRECTION('',(-1.,-1.3684555315672E-48,2.46519032881566E-32));
#13642=DIRECTION('center_axis',(-2.46519032881566E-32,5.55111512312578E-17,
-1.));
#13643=DIRECTION('ref_axis',(0.707106781186548,0.707106781186548,3.92523114670943E-17));
#13644=DIRECTION('center_axis',(-2.46519032881566E-32,5.55111512312578E-17,
-1.));
#13645=DIRECTION('ref_axis',(0.707106781186509,0.707106781186586,3.92523114670965E-17));
#13646=DIRECTION('center_axis',(2.46519032881566E-32,-5.55111512312578E-17,
1.));
#13647=DIRECTION('ref_axis',(1.,5.00822520281324E-15,2.53360443345406E-31));
#13648=DIRECTION('',(0.034899496702501,5.54773353377888E-17,-0.999390827019096));
#13649=DIRECTION('center_axis',(2.46519032881566E-32,-5.55111512312578E-17,
1.));
#13650=DIRECTION('ref_axis',(1.,0.,0.));
#13651=DIRECTION('center_axis',(2.46519032881566E-32,-5.55111512312578E-17,
1.));
#13652=DIRECTION('ref_axis',(1.,2.69106674907994E-15,1.24732309993429E-31));
#13653=DIRECTION('center_axis',(0.,1.,5.55111512312578E-17));
#13654=DIRECTION('ref_axis',(5.32285404618046E-12,5.55111512312578E-17,
-1.));
#13655=DIRECTION('center_axis',(2.46519032881566E-32,-5.55111512312578E-17,
1.));
#13656=DIRECTION('ref_axis',(1.,1.3684555315672E-48,-2.46519032881566E-32));
#13657=DIRECTION('center_axis',(-1.,6.12323399573677E-17,2.80509809717738E-32));
#13658=DIRECTION('ref_axis',(3.25906156595884E-28,5.32290955733169E-12,
-1.));
#13659=DIRECTION('center_axis',(2.46519032881566E-32,-5.55111512312578E-17,
1.));
#13660=DIRECTION('ref_axis',(1.,1.3684555315672E-48,-2.46519032881566E-32));
#13661=DIRECTION('center_axis',(2.46519032881566E-32,-5.55111512312578E-17,
1.));
#13662=DIRECTION('ref_axis',(1.,2.69106674908303E-15,1.24732309993601E-31));
#13663=DIRECTION('',(1.76658972123355E-11,5.55111512312578E-17,-1.));
#13664=DIRECTION('',(1.08169957185435E-27,1.76659527234867E-11,-1.));
#13665=DIRECTION('center_axis',(2.46519032881566E-32,-5.55111512312578E-17,
1.));
#13666=DIRECTION('ref_axis',(1.,0.,0.));
#13667=DIRECTION('center_axis',(2.46519032881566E-32,-5.55111512312578E-17,
1.));
#13668=DIRECTION('ref_axis',(1.,5.20198142397583E-15,2.6411607424036E-31));
#13669=DIRECTION('center_axis',(0.,-1.,-5.55111512312578E-17));
#13670=DIRECTION('ref_axis',(-3.44801857113593E-8,-5.55111512312578E-17,
0.999999999999999));
#13671=DIRECTION('center_axis',(1.,-6.12323399573677E-17,-2.80509809717738E-32));
#13672=DIRECTION('ref_axis',(-2.11130242861922E-24,-3.44801857668705E-8,
0.999999999999999));
#13673=DIRECTION('center_axis',(-2.46519032881566E-32,5.55111512312578E-17,
-1.));
#13674=DIRECTION('ref_axis',(-1.,-1.3684555315672E-48,2.46519032881566E-32));
#13675=DIRECTION('center_axis',(2.46519032881566E-32,-5.55111512312578E-17,
1.));
#13676=DIRECTION('ref_axis',(1.,2.16331455695497E-15,9.54361782437522E-32));
#13677=DIRECTION('',(-0.999999999999998,-3.20561067936374E-24,5.77471482443096E-8));
#13678=DIRECTION('',(-0.999999999999999,1.91777579758494E-24,-3.45475774695347E-8));
#13679=DIRECTION('',(-6.12323399573676E-17,-0.999999999999999,-3.45475775250459E-8));
#13680=DIRECTION('',(-6.12323399573676E-17,-0.999999999999998,5.77471481887985E-8));
#13681=DIRECTION('center_axis',(-2.46519032881566E-32,5.55111512312578E-17,
-1.));
#13682=DIRECTION('ref_axis',(1.,1.3684555315672E-48,-2.46519032881566E-32));
#13683=DIRECTION('center_axis',(2.46519032881566E-32,-5.55111512312578E-17,
1.));
#13684=DIRECTION('ref_axis',(1.,2.18442072704382E-15,9.6607806043467E-32));
#13685=DIRECTION('',(2.13697784642897E-18,0.034899496702508,-0.999390827019096));
#13686=DIRECTION('center_axis',(0.999390827019096,-1.93731123934732E-18,
0.034899496702501));
#13687=DIRECTION('ref_axis',(0.034899496702501,5.54773353377888E-17,-0.999390827019096));
#13688=DIRECTION('',(0.,-1.,-5.55111512312578E-17));
#13689=DIRECTION('',(-6.40022644140512E-17,1.,5.55111512312578E-17));
#13690=DIRECTION('',(-0.034899496702501,-5.54773353377888E-17,0.999390827019096));
#13691=DIRECTION('center_axis',(2.46519032881566E-32,-5.55111512312578E-17,
1.));
#13692=DIRECTION('ref_axis',(1.,1.3684555315672E-48,-2.46519032881566E-32));
#13693=DIRECTION('center_axis',(2.46519032881566E-32,-5.55111512312578E-17,
1.));
#13694=DIRECTION('ref_axis',(1.,1.3684555315672E-48,-2.46519032881566E-32));
#13695=DIRECTION('',(-2.46519032881566E-32,5.55111512312578E-17,-1.));
#13696=DIRECTION('center_axis',(-2.46519032881566E-32,5.55111512312578E-17,
-1.));
#13697=DIRECTION('ref_axis',(1.,1.3684555315672E-48,-2.46519032881566E-32));
#13698=DIRECTION('center_axis',(-2.46519032881566E-32,5.55111512312578E-17,
-1.));
#13699=DIRECTION('ref_axis',(1.,1.3684555315672E-48,-2.46519032881566E-32));
#13700=DIRECTION('center_axis',(2.46519032881566E-32,-5.55111512312578E-17,
1.));
#13701=DIRECTION('ref_axis',(1.,0.,0.));
#13702=DIRECTION('center_axis',(-2.46519032881566E-32,5.55111512312578E-17,
-1.));
#13703=DIRECTION('ref_axis',(1.,1.3684555315672E-48,-2.46519032881566E-32));
#13704=DIRECTION('center_axis',(0.,1.,5.55111512312578E-17));
#13705=DIRECTION('ref_axis',(-1.,0.,0.));
#13706=DIRECTION('center_axis',(2.46519032881566E-32,-5.55111512312578E-17,
1.));
#13707=DIRECTION('ref_axis',(1.,1.3684555315672E-48,-2.46519032881566E-32));
#13708=DIRECTION('',(0.,1.,5.55111512312578E-17));
#13709=DIRECTION('center_axis',(2.46519032881566E-32,-5.55111512312578E-17,
1.));
#13710=DIRECTION('ref_axis',(0.707106781186547,-0.707106781186547,-3.92523114670944E-17));
#13711=DIRECTION('',(1.,1.3684555315672E-48,-2.46519032881566E-32));
#13712=DIRECTION('center_axis',(2.46519032881566E-32,-5.55111512312578E-17,
1.));
#13713=DIRECTION('ref_axis',(-0.707106781186547,-0.707106781186547,-3.92523114670943E-17));
#13714=DIRECTION('center_axis',(2.46519032881566E-32,-5.55111512312578E-17,
1.));
#13715=DIRECTION('ref_axis',(-0.707106781186547,0.707106781186548,3.92523114670944E-17));
#13716=DIRECTION('',(-1.,-1.3684555315672E-48,2.46519032881566E-32));
#13717=DIRECTION('center_axis',(2.46519032881566E-32,-5.55111512312578E-17,
1.));
#13718=DIRECTION('ref_axis',(0.707106781186547,0.707106781186548,3.92523114670944E-17));
#13719=DIRECTION('center_axis',(-2.46519032881566E-32,5.55111512312578E-17,
-1.));
#13720=DIRECTION('ref_axis',(1.,1.3684555315672E-48,-2.46519032881566E-32));
#13721=DIRECTION('center_axis',(2.46519032881566E-32,-5.55111512312578E-17,
1.));
#13722=DIRECTION('ref_axis',(1.,0.,0.));
#13723=DIRECTION('center_axis',(0.,1.,5.55111512312578E-17));
#13724=DIRECTION('ref_axis',(-1.,0.,0.));
#13725=DIRECTION('center_axis',(-2.46519032881566E-32,5.55111512312578E-17,
-1.));
#13726=DIRECTION('ref_axis',(-0.707106781186548,-0.707106781186548,-3.92523114670943E-17));
#13727=DIRECTION('',(2.46368860147456E-32,0.0348994967025009,0.999390827019096));
#13728=DIRECTION('center_axis',(2.46519032881566E-32,-5.55111512312578E-17,
1.));
#13729=DIRECTION('ref_axis',(-0.707106781186552,-0.707106781186543,-3.92523114670941E-17));
#13730=DIRECTION('center_axis',(-5.76637508109254E-28,1.55823273825917E-10,
1.));
#13731=DIRECTION('ref_axis',(-1.83697019872103E-16,-1.,1.55823273825917E-10));
#13732=DIRECTION('',(1.,3.70074341541719E-18,-2.44464707607553E-32));
#13733=DIRECTION('center_axis',(2.46519032881566E-32,-5.55111512312578E-17,
1.));
#13734=DIRECTION('ref_axis',(1.,0.,0.));
#13735=DIRECTION('center_axis',(-1.,6.12323399573677E-17,2.80509809717738E-32));
#13736=DIRECTION('ref_axis',(6.11950388703081E-17,0.999390827019096,0.0348994967025047));
#13737=DIRECTION('center_axis',(2.46519032881566E-32,-5.55111512312578E-17,
1.));
#13738=DIRECTION('ref_axis',(-2.18442072704382E-15,1.,5.55111512312578E-17));
#13739=DIRECTION('center_axis',(-2.46519032881566E-32,5.55111512312578E-17,
-1.));
#13740=DIRECTION('ref_axis',(0.707106781186548,-0.707106781186548,-3.92523114670944E-17));
#13741=DIRECTION('',(-2.46368860147456E-32,-0.0348994967025009,-0.999390827019096));
#13742=DIRECTION('center_axis',(-2.46519032881566E-32,5.55111512312578E-17,
-1.));
#13743=DIRECTION('ref_axis',(0.707106781186542,-0.707106781186553,-3.92523114670947E-17));
#13744=DIRECTION('center_axis',(2.46519032881566E-32,-5.55111512312578E-17,
1.));
#13745=DIRECTION('ref_axis',(3.75616890210996E-15,-1.,-5.55111512312578E-17));
#13746=DIRECTION('center_axis',(-8.60339017515395E-34,0.999390827019096,
-0.0348994967025009));
#13747=DIRECTION('ref_axis',(1.,1.3684555315672E-48,-2.46519032881566E-32));
#13748=DIRECTION('',(2.46368860147456E-32,0.0348994967025009,0.999390827019096));
#13749=DIRECTION('',(-1.,-1.3684555315672E-48,2.46519032881566E-32));
#13750=DIRECTION('',(1.,3.70074341541719E-18,-2.44464707607553E-32));
#13751=DIRECTION('center_axis',(-2.46519032881566E-32,5.55111512312578E-17,
-1.));
#13752=DIRECTION('ref_axis',(-0.707106781186548,-0.707106781186548,-3.92523114670943E-17));
#13753=DIRECTION('center_axis',(-2.46519032881566E-32,5.55111512312578E-17,
-1.));
#13754=DIRECTION('ref_axis',(-0.707106781186542,-0.707106781186553,-3.92523114670946E-17));
#13755=DIRECTION('center_axis',(2.46519032881566E-32,-5.55111512312578E-17,
1.));
#13756=DIRECTION('ref_axis',(-1.,-3.75616890210994E-15,-1.83857356687016E-31));
#13757=DIRECTION('',(-0.034899496702501,5.54773353377888E-17,-0.999390827019096));
#13758=DIRECTION('center_axis',(-0.999390827019096,-1.93731123934732E-18,
0.034899496702501));
#13759=DIRECTION('ref_axis',(0.034899496702501,-5.54773353377888E-17,0.999390827019096));
#13760=DIRECTION('',(0.,-1.,-5.55111512312578E-17));
#13761=DIRECTION('',(0.034899496702501,-5.54773353377888E-17,0.999390827019096));
#13762=DIRECTION('center_axis',(1.,1.3684555315672E-48,-2.46519032881566E-32));
#13763=DIRECTION('ref_axis',(2.46519032881566E-32,-5.55111512312578E-17,
1.));
#13764=DIRECTION('center_axis',(1.,1.3684555315672E-48,-2.46519032881566E-32));
#13765=DIRECTION('ref_axis',(1.77330951892703E-32,-0.694658370458997,0.719339800338651));
#13766=DIRECTION('center_axis',(-1.,-1.3684555315672E-48,2.46519032881566E-32));
#13767=DIRECTION('ref_axis',(8.60339017515387E-34,-0.999390827019096,0.0348994967025006));
#13768=DIRECTION('',(1.,1.3684555315672E-48,-2.46519032881566E-32));
#13769=DIRECTION('center_axis',(-2.46519032881566E-32,1.19846152811082E-12,
-1.));
#13770=DIRECTION('ref_axis',(-6.12323399573677E-17,-1.,-1.19846152811082E-12));
#13771=DIRECTION('',(-6.40022644140512E-17,1.,5.55111512312578E-17));
#13772=DIRECTION('center_axis',(2.46519032881566E-32,-5.55111512312578E-17,
1.));
#13773=DIRECTION('ref_axis',(3.48450690985575E-15,-1.,-5.55111512312578E-17));
#13774=DIRECTION('',(1.,3.70074341541719E-18,-2.44464707607553E-32));
#13775=DIRECTION('center_axis',(2.46519032881566E-32,-5.55111512312578E-17,
1.));
#13776=DIRECTION('ref_axis',(-1.,-3.13605621887017E-15,-1.49434187747272E-31));
#13777=DIRECTION('',(0.,-1.,-5.55111512312578E-17));
#13778=DIRECTION('center_axis',(2.46519032881566E-32,-5.55111512312578E-17,
1.));
#13779=DIRECTION('ref_axis',(-1.3938027639423E-15,1.,5.55111512312578E-17));
#13780=DIRECTION('',(-1.,-1.3684555315672E-48,2.46519032881566E-32));
#13781=DIRECTION('center_axis',(2.46519032881566E-32,-5.55111512312578E-17,
1.));
#13782=DIRECTION('ref_axis',(1.,1.3684555315672E-48,-2.46519032881566E-32));
#13783=DIRECTION('',(-1.,-1.3684555315672E-48,2.46519032881566E-32));
#13784=DIRECTION('center_axis',(2.46519032881566E-32,-5.55111512312578E-17,
1.));
#13785=DIRECTION('ref_axis',(0.,1.,5.55111512312578E-17));
#13786=DIRECTION('center_axis',(2.46519032881566E-32,-5.55111512312578E-17,
1.));
#13787=DIRECTION('ref_axis',(-1.,-2.41150791460414E-15,-1.09213677254809E-31));
#13788=DIRECTION('',(1.,3.70074341541719E-18,-2.44464707607553E-32));
#13789=DIRECTION('center_axis',(2.46519032881566E-32,-5.55111512312578E-17,
1.));
#13790=DIRECTION('ref_axis',(2.63073590684089E-15,-1.,-5.55111512312578E-17));
#13791=DIRECTION('',(-2.46519032881566E-32,5.55111512312578E-17,-1.));
#13792=DIRECTION('',(-2.46519032881566E-32,5.55111512312578E-17,-1.));
#13793=DIRECTION('center_axis',(-2.46519032881566E-32,5.55111512312578E-17,
-1.));
#13794=DIRECTION('ref_axis',(-1.,0.,0.));
#13795=DIRECTION('center_axis',(2.46519032881566E-32,-5.55111512312578E-17,
1.));
#13796=DIRECTION('ref_axis',(1.,1.3684555315672E-48,-2.46519032881566E-32));
#13797=DIRECTION('center_axis',(0.,-1.,-5.55111512312578E-17));
#13798=DIRECTION('ref_axis',(1.,0.,0.));
#13799=DIRECTION('center_axis',(-2.46519032881566E-32,5.55111512312578E-17,
-1.));
#13800=DIRECTION('ref_axis',(1.,1.3684555315672E-48,-2.46519032881566E-32));
#13801=DIRECTION('center_axis',(2.46519032881566E-32,-5.55111512312578E-17,
1.));
#13802=DIRECTION('ref_axis',(1.,1.3684555315672E-48,-2.46519032881566E-32));
#13803=DIRECTION('center_axis',(2.46519032881566E-32,-5.55111512312578E-17,
1.));
#13804=DIRECTION('ref_axis',(1.,1.3684555315672E-48,-2.46519032881566E-32));
#13805=DIRECTION('',(-0.342020143325669,-9.40488065601135E-17,0.939692620785908));
#13806=DIRECTION('center_axis',(-2.46519032881566E-32,5.55111512312578E-17,
-1.));
#13807=DIRECTION('ref_axis',(1.,1.3684555315672E-48,-2.46519032881566E-32));
#13808=DIRECTION('center_axis',(-2.46519032881566E-32,5.55111512312578E-17,
-1.));
#13809=DIRECTION('ref_axis',(1.,1.3684555315672E-48,-2.46519032881566E-32));
#13810=DIRECTION('center_axis',(-5.77471482443096E-8,5.55111512312577E-17,
-0.999999999999998));
#13811=DIRECTION('ref_axis',(-0.999999999999998,-3.20561067936374E-24,5.77471482443096E-8));
#13812=DIRECTION('',(-0.999999999999998,2.44929356623859E-16,5.77471482443096E-8));
#13813=DIRECTION('',(0.,1.,5.55111512312578E-17));
#13814=DIRECTION('center_axis',(3.45475774695347E-8,5.55111512312578E-17,
-0.999999999999999));
#13815=DIRECTION('ref_axis',(-1.,1.91777579758494E-24,-3.45475774695347E-8));
#13816=DIRECTION('',(-0.999999999999999,2.44929361747246E-16,-3.45475774695347E-8));
#13817=DIRECTION('',(-6.40022644140512E-17,1.,5.55111512312578E-17));
#13818=DIRECTION('center_axis',(0.,1.,5.55111512312578E-17));
#13819=DIRECTION('ref_axis',(-3.44801857113593E-8,-5.55111512312578E-17,
0.999999999999999));
#13820=DIRECTION('center_axis',(-2.44929359829471E-16,-1.,-5.55111512312578E-17));
#13821=DIRECTION('ref_axis',(-3.44801857113593E-8,-5.5511142786048E-17,
0.999999999999999));
#13822=DIRECTION('',(-6.40022644140512E-17,1.,5.55111512312578E-17));
#13823=DIRECTION('center_axis',(1.,-9.80654291789812E-28,1.76658972123355E-11));
#13824=DIRECTION('ref_axis',(1.76658972123355E-11,5.55111512312578E-17,
-1.));
#13825=DIRECTION('',(1.76658972123355E-11,5.55111512269309E-17,-1.));
#13826=DIRECTION('',(-6.40022644140512E-17,1.,5.55111512312578E-17));
#13827=DIRECTION('center_axis',(0.,1.,5.55111512312578E-17));
#13828=DIRECTION('ref_axis',(5.32285404618046E-12,5.55111512312578E-17,
-1.));
#13829=DIRECTION('center_axis',(2.44929359829471E-16,1.,5.55111512312578E-17));
#13830=DIRECTION('ref_axis',(5.32285404618046E-12,5.55111512299541E-17,
-1.));
#13831=DIRECTION('center_axis',(-2.25533202114174E-7,5.55111512312564E-17,
-0.999999999999975));
#13832=DIRECTION('ref_axis',(-0.999999999999975,-1.25196076902297E-23,2.25533202114174E-7));
#13833=DIRECTION('',(-0.999999999999975,2.44929347309856E-16,2.25533202114174E-7));
#13834=DIRECTION('',(-0.999999999999975,-1.25196076902297E-23,2.25533202114174E-7));
#13835=DIRECTION('center_axis',(8.60339017515395E-34,0.999390827019096,
0.034899496702501));
#13836=DIRECTION('ref_axis',(1.,1.3684555315672E-48,-2.46519032881566E-32));
#13837=DIRECTION('',(-2.46368860147456E-32,0.034899496702501,-0.999390827019096));
#13838=DIRECTION('',(-1.,-1.3684555315672E-48,2.46519032881566E-32));
#13839=DIRECTION('center_axis',(-2.46519032881566E-32,5.55111512312578E-17,
-1.));
#13840=DIRECTION('ref_axis',(-0.707106781186548,0.707106781186548,3.92523114670944E-17));
#13841=DIRECTION('center_axis',(2.46519032881566E-32,-5.55111512312578E-17,
1.));
#13842=DIRECTION('ref_axis',(-0.707106781186562,0.707106781186533,3.92523114670936E-17));
#13843=DIRECTION('center_axis',(0.,1.,5.55111512312578E-17));
#13844=DIRECTION('ref_axis',(0.694658370458997,-3.99313804432617E-17,0.719339800338651));
#13845=DIRECTION('center_axis',(0.,-1.,-5.55111512312578E-17));
#13846=DIRECTION('ref_axis',(0.999390827019096,-1.9373112393473E-18,0.0348994967025008));
#13847=DIRECTION('center_axis',(0.,1.,5.55111512312578E-17));
#13848=DIRECTION('ref_axis',(2.46519032881566E-32,-5.55111512312578E-17,
1.));
#13849=DIRECTION('center_axis',(2.25533202114174E-7,5.55111512312564E-17,
-0.999999999999975));
#13850=DIRECTION('ref_axis',(0.999999999999975,-1.2246469243434E-16,2.25533202114174E-7));
#13851=DIRECTION('',(0.999999999999975,-1.2246469243434E-16,2.25533202114174E-7));
#13852=DIRECTION('',(0.999999999999975,-1.2246469243434E-16,2.25533202114174E-7));
#13853=DIRECTION('center_axis',(0.,-1.,-5.55111512312578E-17));
#13854=DIRECTION('ref_axis',(-5.32285404618046E-12,5.55111512312578E-17,
-1.));
#13855=DIRECTION('',(0.,-1.,-5.55111512312578E-17));
#13856=DIRECTION('center_axis',(-1.22464679914735E-16,-1.,-5.55111512312578E-17));
#13857=DIRECTION('ref_axis',(-5.32285404618046E-12,5.55111512319097E-17,
-1.));
#13858=DIRECTION('center_axis',(-1.22464679914735E-16,-1.,-5.55111512312578E-17));
#13859=DIRECTION('ref_axis',(-5.32285404618046E-12,5.55111512319097E-17,
-1.));
#13860=DIRECTION('center_axis',(-1.,-9.80654291789812E-28,1.76658972123355E-11));
#13861=DIRECTION('ref_axis',(-1.76658972123355E-11,5.55111512334213E-17,
-1.));
#13862=DIRECTION('',(0.,-1.,-5.55111512312578E-17));
#13863=DIRECTION('',(-1.76658972123355E-11,5.55111512334213E-17,-1.));
#13864=DIRECTION('',(-1.76658972123355E-11,5.55111512334213E-17,-1.));
#13865=DIRECTION('center_axis',(0.,-1.,-5.55111512312578E-17));
#13866=DIRECTION('ref_axis',(3.44801857113593E-8,-5.55111512312578E-17,
0.999999999999999));
#13867=DIRECTION('',(0.,-1.,-5.55111512312578E-17));
#13868=DIRECTION('center_axis',(1.22464679914735E-16,1.,5.55111512312578E-17));
#13869=DIRECTION('ref_axis',(3.44801857113593E-8,-5.55111554538627E-17,
0.999999999999999));
#13870=DIRECTION('center_axis',(1.22464679914735E-16,1.,5.55111512312578E-17));
#13871=DIRECTION('ref_axis',(3.44801857113593E-8,-5.55111554538627E-17,
0.999999999999999));
#13872=DIRECTION('center_axis',(-3.45475774695347E-8,5.55111512312578E-17,
-0.999999999999999));
#13873=DIRECTION('ref_axis',(1.,-1.22464677996959E-16,-3.45475774695347E-8));
#13874=DIRECTION('',(0.,-1.,-5.55111512312578E-17));
#13875=DIRECTION('',(0.999999999999999,-1.22464677996959E-16,-3.45475774695347E-8));
#13876=DIRECTION('',(0.999999999999999,-1.22464677996959E-16,-3.45475774695347E-8));
#13877=DIRECTION('center_axis',(5.77471482443096E-8,5.55111512312577E-17,
-0.999999999999998));
#13878=DIRECTION('ref_axis',(0.999999999999998,-1.22464683120346E-16,5.77471482443096E-8));
#13879=DIRECTION('',(0.999999999999998,-1.22464683120346E-16,5.77471482443096E-8));
#13880=DIRECTION('',(0.999999999999998,-1.22464683120346E-16,5.77471482443096E-8));
#13881=DIRECTION('',(-2.46519032881566E-32,5.55111512312578E-17,-1.));
#13882=DIRECTION('',(-2.46519032881566E-32,5.55111512312578E-17,-1.));
#13883=DIRECTION('center_axis',(-2.46519032881566E-32,5.55111512312578E-17,
-1.));
#13884=DIRECTION('ref_axis',(1.,1.3684555315672E-48,-2.46519032881566E-32));
#13885=DIRECTION('center_axis',(-2.46519032881566E-32,5.55111512312578E-17,
-1.));
#13886=DIRECTION('ref_axis',(1.,1.3684555315672E-48,-2.46519032881566E-32));
#13887=DIRECTION('center_axis',(2.46519032881566E-32,-5.55111512312578E-17,
1.));
#13888=DIRECTION('ref_axis',(1.,1.3684555315672E-48,-2.46519032881566E-32));
#13889=DIRECTION('center_axis',(2.46519032881566E-32,-5.55111512312578E-17,
1.));
#13890=DIRECTION('ref_axis',(1.,1.3684555315672E-48,-2.46519032881566E-32));
#13891=DIRECTION('',(-0.342020143325669,-9.40488065601135E-17,0.939692620785908));
#13892=DIRECTION('center_axis',(-2.46519032881566E-32,5.55111512312578E-17,
-1.));
#13893=DIRECTION('ref_axis',(1.,1.3684555315672E-48,-2.46519032881566E-32));
#13894=DIRECTION('center_axis',(2.46519032881566E-32,-5.55111512312578E-17,
1.));
#13895=DIRECTION('ref_axis',(1.,1.3684555315672E-48,-2.46519032881566E-32));
#13896=DIRECTION('center_axis',(-2.46519032881566E-32,5.55111512312578E-17,
-1.));
#13897=DIRECTION('ref_axis',(-1.,0.,0.));
#13898=DIRECTION('center_axis',(0.,-1.,-5.55111512312578E-17));
#13899=DIRECTION('ref_axis',(1.,0.,0.));
#13900=DIRECTION('center_axis',(-2.46519032881566E-32,5.55111512312578E-17,
-1.));
#13901=DIRECTION('ref_axis',(0.,-1.,-5.55111512312578E-17));
#13902=DIRECTION('center_axis',(2.46519032881566E-32,-5.55111512312578E-17,
1.));
#13903=DIRECTION('ref_axis',(1.63831554528287E-15,-1.,-5.55111512312578E-17));
#13904=DIRECTION('',(-6.41093353928702E-18,-0.0348994967025079,-0.999390827019096));
#13905=DIRECTION('center_axis',(2.46519032881566E-32,-5.55111512312578E-17,
1.));
#13906=DIRECTION('ref_axis',(1.62248591771623E-15,-1.,-5.55111512312578E-17));
#13907=DIRECTION('center_axis',(2.46519032881566E-32,-5.55111512312578E-17,
1.));
#13908=DIRECTION('ref_axis',(1.,0.,0.));
#13909=DIRECTION('center_axis',(1.,-1.83697019872103E-16,-3.48491363390083E-32));
#13910=DIRECTION('ref_axis',(-1.83585116610924E-16,-0.999390827019096,0.0348994967025046));
#13911=DIRECTION('center_axis',(-2.46519032881566E-32,5.55111512312578E-17,
-1.));
#13912=DIRECTION('ref_axis',(-1.,-1.3684555315672E-48,2.46519032881566E-32));
#13913=DIRECTION('',(1.83697019872098E-16,0.999999999999975,2.25533202169685E-7));
#13914=DIRECTION('center_axis',(2.46519032881566E-32,-5.55111512312578E-17,
1.));
#13915=DIRECTION('ref_axis',(3.85574483976486E-15,-1.,-5.55111512312578E-17));
#13916=DIRECTION('center_axis',(2.46519032881566E-32,-5.55111512312578E-17,
1.));
#13917=DIRECTION('ref_axis',(1.,0.,0.));
#13918=DIRECTION('center_axis',(-1.,1.83697019872103E-16,3.48491363390083E-32));
#13919=DIRECTION('ref_axis',(-1.83697019872103E-16,-1.,1.15581972867825E-12));
#13920=DIRECTION('center_axis',(2.46519032881566E-32,-5.55111512312578E-17,
1.));
#13921=DIRECTION('ref_axis',(9.18367102728081E-16,-1.,-5.55111512312578E-17));
#13922=DIRECTION('center_axis',(2.46519032881566E-32,-5.55111512312578E-17,
1.));
#13923=DIRECTION('ref_axis',(0.,-1.,-5.55111512312578E-17));
#13924=DIRECTION('',(1.73545157234577E-27,9.44716862809039E-12,1.));
#13925=DIRECTION('center_axis',(2.46519032881566E-32,-5.55111512312578E-17,
1.));
#13926=DIRECTION('ref_axis',(2.75510130817721E-15,-1.,-5.55111512312578E-17));
#13927=DIRECTION('center_axis',(2.46519032881566E-32,-5.55111512312578E-17,
1.));
#13928=DIRECTION('ref_axis',(1.,0.,0.));
#13929=DIRECTION('center_axis',(1.,-1.83697019872103E-16,-3.48491363390083E-32));
#13930=DIRECTION('ref_axis',(1.83697019872103E-16,1.,-1.38893742428157E-12));
#13931=DIRECTION('center_axis',(2.46519032881566E-32,-5.55111512312578E-17,
1.));
#13932=DIRECTION('ref_axis',(1.,0.,0.));
#13933=DIRECTION('center_axis',(1.,-1.83697019872103E-16,-3.48491363390083E-32));
#13934=DIRECTION('ref_axis',(-9.77817077400804E-28,-5.32279853502923E-12,
-1.));
#13935=DIRECTION('center_axis',(2.46519032881566E-32,-5.55111512312578E-17,
1.));
#13936=DIRECTION('ref_axis',(1.34553337453997E-15,-1.,-5.55111512312578E-17));
#13937=DIRECTION('center_axis',(2.46519032881566E-32,-5.55111512312578E-17,
1.));
#13938=DIRECTION('ref_axis',(0.,-1.,-5.55111512312578E-17));
#13939=DIRECTION('',(-3.24519732317621E-27,-1.76658417011843E-11,-1.));
#13940=DIRECTION('center_axis',(2.46519032881566E-32,-5.55111512312578E-17,
1.));
#13941=DIRECTION('ref_axis',(3.3638334363538E-15,-1.,-5.55111512312578E-17));
#13942=DIRECTION('center_axis',(2.46519032881566E-32,-5.55111512312578E-17,
1.));
#13943=DIRECTION('ref_axis',(1.,0.,0.));
#13944=DIRECTION('center_axis',(-1.,1.83697019872103E-16,3.48491363390083E-32));
#13945=DIRECTION('ref_axis',(6.33390738446528E-24,3.44801856558482E-8,0.999999999999999));
#13946=DIRECTION('center_axis',(2.46519032881566E-32,-5.55111512312578E-17,
1.));
#13947=DIRECTION('ref_axis',(1.30049535599396E-15,-1.,-5.55111512312578E-17));
#13948=DIRECTION('center_axis',(-2.46519032881566E-32,5.55111512312578E-17,
-1.));
#13949=DIRECTION('ref_axis',(-1.,-1.3684555315672E-48,2.46519032881566E-32));
#13950=DIRECTION('',(1.83697019872103E-16,0.999999999999998,5.77471482998208E-8));
#13951=DIRECTION('',(1.83697019872103E-16,0.999999999999999,-3.45475774140236E-8));
#13952=DIRECTION('center_axis',(3.69848902251927E-18,-0.999390827019096,
0.0348994967025079));
#13953=DIRECTION('ref_axis',(-6.41093353928702E-18,-0.0348994967025079,
-0.999390827019096));
#13954=DIRECTION('',(1.,3.70074341541719E-18,-2.44464707607553E-32));
#13955=DIRECTION('',(-6.41093353928702E-18,-0.0348994967025079,-0.999390827019096));
#13956=DIRECTION('',(1.,3.70074341541719E-18,-2.44464707607553E-32));
#13957=DIRECTION('center_axis',(1.,3.7007434154172E-18,-2.44464707607553E-32));
#13958=DIRECTION('ref_axis',(3.69848902251927E-18,-0.999390827019096,0.0348994967025046));
#13959=DIRECTION('center_axis',(1.,-1.83697019872103E-16,-3.48491363390083E-32));
#13960=DIRECTION('ref_axis',(-1.83585116610924E-16,-0.999390827019096,0.0348994967025046));
#13961=DIRECTION('center_axis',(-8.34640537333888E-25,2.25533202169685E-7,
-0.999999999999975));
#13962=DIRECTION('ref_axis',(1.83697019872098E-16,0.999999999999975,2.25533202169685E-7));
#13963=DIRECTION('',(1.83697019872098E-16,0.999999999999975,2.25533202169685E-7));
#13964=DIRECTION('',(1.,3.70074341541719E-18,-2.44464707607553E-32));
#13965=DIRECTION('center_axis',(1.,3.7007434154172E-18,-2.44464707607553E-32));
#13966=DIRECTION('ref_axis',(3.7007434154172E-18,-1.,1.15581972867825E-12));
#13967=DIRECTION('center_axis',(-1.,1.83697019872103E-16,3.48491363390083E-32));
#13968=DIRECTION('ref_axis',(-1.83697019872103E-16,-1.,1.15581972867825E-12));
#13969=DIRECTION('',(1.,3.70074341541719E-18,-2.44464707607553E-32));
#13970=DIRECTION('center_axis',(-3.7007434154172E-18,1.,-9.44716862809039E-12));
#13971=DIRECTION('ref_axis',(1.73545157234577E-27,9.44716862809039E-12,
1.));
#13972=DIRECTION('',(1.73545157234577E-27,9.44716862809039E-12,1.));
#13973=DIRECTION('',(1.,3.70074341541719E-18,-2.44464707607553E-32));
#13974=DIRECTION('center_axis',(1.,3.7007434154172E-18,-2.44464707607553E-32));
#13975=DIRECTION('ref_axis',(-3.7007434154172E-18,1.,-1.38893742428157E-12));
#13976=DIRECTION('center_axis',(1.,-1.83697019872103E-16,-3.48491363390083E-32));
#13977=DIRECTION('ref_axis',(1.83697019872103E-16,1.,-1.38893742428157E-12));
#13978=DIRECTION('center_axis',(1.,3.7007434154172E-18,-2.44464707607553E-32));
#13979=DIRECTION('ref_axis',(1.9673865159341E-29,-5.32279853502923E-12,
-1.));
#13980=DIRECTION('center_axis',(1.,-1.83697019872103E-16,-3.48491363390083E-32));
#13981=DIRECTION('ref_axis',(-9.77817077400804E-28,-5.32279853502923E-12,
-1.));
#13982=DIRECTION('',(1.,3.70074341541719E-18,-2.44464707607553E-32));
#13983=DIRECTION('center_axis',(3.7007434154172E-18,-1.,1.76658417011843E-11));
#13984=DIRECTION('ref_axis',(-3.24519732317621E-27,-1.76658417011843E-11,
-1.));
#13985=DIRECTION('',(-3.24519732317621E-27,-1.76658417011843E-11,-1.));
#13986=DIRECTION('',(1.,3.70074341541719E-18,-2.44464707607553E-32));
#13987=DIRECTION('center_axis',(1.,3.7007434154172E-18,-2.44464707607553E-32));
#13988=DIRECTION('ref_axis',(-1.27602295581772E-25,3.44801856558482E-8,
0.999999999999999));
#13989=DIRECTION('center_axis',(-1.,1.83697019872103E-16,3.48491363390083E-32));
#13990=DIRECTION('ref_axis',(6.33390738446528E-24,3.44801856558482E-8,0.999999999999999));
#13991=DIRECTION('',(1.,3.70074341541719E-18,-2.44464707607553E-32));
#13992=DIRECTION('center_axis',(1.27851695187093E-25,-3.45475774140236E-8,
-0.999999999999999));
#13993=DIRECTION('ref_axis',(1.83697019872103E-16,1.,-3.45475774140236E-8));
#13994=DIRECTION('',(1.83697019872103E-16,0.999999999999999,-3.45475774140236E-8));
#13995=DIRECTION('',(1.,3.70074341541719E-18,-2.44464707607553E-32));
#13996=DIRECTION('center_axis',(-2.13707403276153E-25,5.77471482998208E-8,
-0.999999999999998));
#13997=DIRECTION('ref_axis',(1.83697019872103E-16,0.999999999999998,5.77471482998208E-8));
#13998=DIRECTION('',(1.83697019872103E-16,0.999999999999998,5.77471482998208E-8));
#13999=DIRECTION('center_axis',(-2.46519032881566E-32,5.55111512312578E-17,
-1.));
#14000=DIRECTION('ref_axis',(-1.,-1.3684555315672E-48,2.46519032881566E-32));
#14001=DIRECTION('center_axis',(2.46519032881566E-32,-5.55111512312578E-17,
1.));
#14002=DIRECTION('ref_axis',(-1.,-1.35207159809686E-15,-5.04031476692866E-32));
#14003=DIRECTION('center_axis',(2.46519032881566E-32,-5.55111512312578E-17,
1.));
#14004=DIRECTION('ref_axis',(-1.,-1.91136813616334E-15,-8.14503423770139E-32));
#14005=DIRECTION('center_axis',(2.46519032881566E-32,-5.55111512312578E-17,
1.));
#14006=DIRECTION('ref_axis',(1.,0.,0.));
#14007=DIRECTION('center_axis',(-2.46519032881566E-32,5.55111512312578E-17,
-1.));
#14008=DIRECTION('ref_axis',(-1.,-1.3684555315672E-48,2.46519032881566E-32));
#14009=DIRECTION('center_axis',(2.46519032881566E-32,-5.55111512312578E-17,
1.));
#14010=DIRECTION('ref_axis',(-1.,-3.37377673479425E-15,-1.62630327257506E-31));
#14011=DIRECTION('center_axis',(2.46519032881566E-32,-5.55111512312578E-17,
1.));
#14012=DIRECTION('ref_axis',(1.,0.,0.));
#14013=DIRECTION('center_axis',(2.46519032881566E-32,-5.55111512312578E-17,
1.));
#14014=DIRECTION('ref_axis',(-1.,-9.18367102728079E-16,-2.63277118371939E-32));
#14015=DIRECTION('center_axis',(2.46519032881566E-32,-5.55111512312578E-17,
1.));
#14016=DIRECTION('ref_axis',(-1.,-1.3684555315672E-48,2.46519032881566E-32));
#14017=DIRECTION('center_axis',(2.46519032881566E-32,-5.55111512312578E-17,
1.));
#14018=DIRECTION('ref_axis',(-1.,-2.75510130817721E-15,-1.28286942087505E-31));
#14019=DIRECTION('center_axis',(2.46519032881566E-32,-5.55111512312578E-17,
1.));
#14020=DIRECTION('ref_axis',(1.,0.,0.));
#14021=DIRECTION('center_axis',(2.46519032881566E-32,-5.55111512312578E-17,
1.));
#14022=DIRECTION('ref_axis',(1.,0.,0.));
#14023=DIRECTION('center_axis',(2.46519032881566E-32,-5.55111512312578E-17,
1.));
#14024=DIRECTION('ref_axis',(-1.,-6.72766687269986E-16,-1.26941500322399E-32));
#14025=DIRECTION('center_axis',(2.46519032881566E-32,-5.55111512312578E-17,
1.));
#14026=DIRECTION('ref_axis',(-1.,-1.3684555315672E-48,2.46519032881566E-32));
#14027=DIRECTION('center_axis',(2.46519032881566E-32,-5.55111512312578E-17,
1.));
#14028=DIRECTION('ref_axis',(-1.,-2.35468340544766E-15,-1.06059283333382E-31));
#14029=DIRECTION('center_axis',(2.46519032881566E-32,-5.55111512312578E-17,
1.));
#14030=DIRECTION('ref_axis',(1.,0.,0.));
#14031=DIRECTION('center_axis',(2.46519032881566E-32,-5.55111512312578E-17,
1.));
#14032=DIRECTION('ref_axis',(-1.,-2.92611455098641E-15,-1.37780084071634E-31));
#14033=DIRECTION('center_axis',(-2.46519032881566E-32,5.55111512312578E-17,
-1.));
#14034=DIRECTION('ref_axis',(-1.,-1.3684555315672E-48,2.46519032881566E-32));
#14035=DIRECTION('center_axis',(-2.46519032881566E-32,5.55111512312578E-17,
-1.));
#14036=DIRECTION('ref_axis',(0.,1.,5.55111512312578E-17));
#14037=DIRECTION('center_axis',(2.46519032881566E-32,-5.55111512312578E-17,
1.));
#14038=DIRECTION('ref_axis',(-1.62248591771623E-15,1.,5.55111512312578E-17));
#14039=DIRECTION('',(2.13697784642897E-18,0.034899496702508,-0.999390827019096));
#14040=DIRECTION('center_axis',(-2.46519032881566E-32,5.55111512312578E-17,
-1.));
#14041=DIRECTION('ref_axis',(-1.,-1.3684555315672E-48,2.46519032881566E-32));
#14042=DIRECTION('',(-6.12323399573661E-17,-0.999999999999975,2.25533202058663E-7));
#14043=DIRECTION('center_axis',(2.46519032881566E-32,-5.55111512312578E-17,
1.));
#14044=DIRECTION('ref_axis',(0.,1.,5.55111512312578E-17));
#14045=DIRECTION('center_axis',(2.46519032881566E-32,-5.55111512312578E-17,
1.));
#14046=DIRECTION('ref_axis',(-4.81968104970606E-15,1.,5.55111512312578E-17));
#14047=DIRECTION('center_axis',(2.46519032881566E-32,-5.55111512312578E-17,
1.));
#14048=DIRECTION('ref_axis',(1.,0.,0.));
#14049=DIRECTION('center_axis',(1.,-6.12323399573677E-17,-2.80509809717738E-32));
#14050=DIRECTION('ref_axis',(6.12323399573677E-17,1.,1.15593075098071E-12));
#14051=DIRECTION('center_axis',(2.46519032881566E-32,-5.55111512312578E-17,
1.));
#14052=DIRECTION('ref_axis',(-3.6734684109123E-15,1.,5.55111512312578E-17));
#14053=DIRECTION('center_axis',(2.46519032881566E-32,-5.55111512312578E-17,
1.));
#14054=DIRECTION('ref_axis',(0.,1.,5.55111512312578E-17));
#14055=DIRECTION('',(-5.78450988244205E-28,-9.44727965039285E-12,1.));
#14056=DIRECTION('center_axis',(2.46519032881566E-32,-5.55111512312578E-17,
1.));
#14057=DIRECTION('ref_axis',(0.,1.,5.55111512312578E-17));
#14058=DIRECTION('center_axis',(2.46519032881566E-32,-5.55111512312578E-17,
1.));
#14059=DIRECTION('ref_axis',(1.,0.,0.));
#14060=DIRECTION('center_axis',(-1.,6.12323399573677E-17,2.80509809717738E-32));
#14061=DIRECTION('ref_axis',(-6.12323399573677E-17,-1.,-1.38904844658403E-12));
#14062=DIRECTION('center_axis',(2.46519032881566E-32,-5.55111512312578E-17,
1.));
#14063=DIRECTION('ref_axis',(1.,0.,0.));
#14064=DIRECTION('center_axis',(2.46519032881566E-32,-5.55111512312578E-17,
1.));
#14065=DIRECTION('ref_axis',(-2.01830006180995E-15,1.,5.55111512312578E-17));
#14066=DIRECTION('center_axis',(-1.,6.12323399573677E-17,2.80509809717738E-32));
#14067=DIRECTION('ref_axis',(3.25906156595884E-28,5.32290955733169E-12,
-1.));
#14068=DIRECTION('center_axis',(2.46519032881566E-32,-5.55111512312578E-17,
1.));
#14069=DIRECTION('ref_axis',(0.,1.,5.55111512312578E-17));
#14070=DIRECTION('center_axis',(2.46519032881566E-32,-5.55111512312578E-17,
1.));
#14071=DIRECTION('ref_axis',(-3.3638334363538E-15,1.,5.55111512312578E-17));
#14072=DIRECTION('',(1.08169957185435E-27,1.76659527234867E-11,-1.));
#14073=DIRECTION('center_axis',(2.46519032881566E-32,-5.55111512312578E-17,
1.));
#14074=DIRECTION('ref_axis',(1.,0.,0.));
#14075=DIRECTION('center_axis',(2.46519032881566E-32,-5.55111512312578E-17,
1.));
#14076=DIRECTION('ref_axis',(0.,1.,5.55111512312578E-17));
#14077=DIRECTION('center_axis',(1.,-6.12323399573677E-17,-2.80509809717738E-32));
#14078=DIRECTION('ref_axis',(-2.11130242861922E-24,-3.44801857668705E-8,
0.999999999999999));
#14079=DIRECTION('center_axis',(-2.46519032881566E-32,5.55111512312578E-17,
-1.));
#14080=DIRECTION('ref_axis',(-1.,-1.3684555315672E-48,2.46519032881566E-32));
#14081=DIRECTION('',(-6.12323399573676E-17,-0.999999999999998,5.77471481887985E-8));
#14082=DIRECTION('',(-6.12323399573676E-17,-0.999999999999999,-3.45475775250459E-8));
#14083=DIRECTION('center_axis',(8.60339017515567E-34,0.999390827019096,
0.034899496702508));
#14084=DIRECTION('ref_axis',(2.13697784642897E-18,0.034899496702508,-0.999390827019096));
#14085=DIRECTION('',(-1.,-1.3684555315672E-48,2.46519032881566E-32));
#14086=DIRECTION('',(-1.,-1.3684555315672E-48,2.46519032881566E-32));
#14087=DIRECTION('center_axis',(-1.,-1.3684555315672E-48,2.46519032881566E-32));
#14088=DIRECTION('ref_axis',(8.60339017515486E-34,0.999390827019096,0.0348994967025047));
#14089=DIRECTION('',(-1.,-1.3684555315672E-48,2.46519032881566E-32));
#14090=DIRECTION('center_axis',(-1.,6.12323399573677E-17,2.80509809717738E-32));
#14091=DIRECTION('ref_axis',(6.11950388703081E-17,0.999390827019096,0.0348994967025047));
#14092=DIRECTION('center_axis',(2.46519032881566E-32,-1.55823384848219E-10,
1.));
#14093=DIRECTION('ref_axis',(6.12323399573677E-17,1.,1.55823384848219E-10));
#14094=DIRECTION('center_axis',(-2.4651903288156E-32,-2.25533202058663E-7,
-0.999999999999975));
#14095=DIRECTION('ref_axis',(-6.12323399573661E-17,-0.999999999999975,2.25533202058663E-7));
#14096=DIRECTION('',(-6.12323399573661E-17,-0.999999999999975,2.25533202058663E-7));
#14097=DIRECTION('',(-1.,-1.3684555315672E-48,2.46519032881566E-32));
#14098=DIRECTION('center_axis',(-1.,-1.3684555315672E-48,2.46519032881566E-32));
#14099=DIRECTION('ref_axis',(2.84945246254512E-44,1.,1.15593075098071E-12));
#14100=DIRECTION('center_axis',(1.,-6.12323399573677E-17,-2.80509809717738E-32));
#14101=DIRECTION('ref_axis',(6.12323399573677E-17,1.,1.15593075098071E-12));
#14102=DIRECTION('',(-1.,-1.3684555315672E-48,2.46519032881566E-32));
#14103=DIRECTION('center_axis',(-2.32892055822123E-43,-1.,-9.44727965039285E-12));
#14104=DIRECTION('ref_axis',(-5.78450988244205E-28,-9.44727965039285E-12,
1.));
#14105=DIRECTION('',(-5.78450988244205E-28,-9.44727965039285E-12,1.));
#14106=DIRECTION('',(-1.,-1.3684555315672E-48,2.46519032881566E-32));
#14107=DIRECTION('center_axis',(-1.,-1.3684555315672E-48,2.46519032881566E-32));
#14108=DIRECTION('ref_axis',(-3.42413195122221E-44,-1.,-1.38904844658403E-12));
#14109=DIRECTION('center_axis',(-1.,6.12323399573677E-17,2.80509809717738E-32));
#14110=DIRECTION('ref_axis',(-6.12323399573677E-17,-1.,-1.38904844658403E-12));
#14111=DIRECTION('center_axis',(-1.,-1.3684555315672E-48,2.46519032881566E-32));
#14112=DIRECTION('ref_axis',(-2.46519032881566E-32,5.32290955733169E-12,
-1.));
#14113=DIRECTION('',(-1.,-1.3684555315672E-48,2.46519032881566E-32));
#14114=DIRECTION('center_axis',(4.3549798957701E-43,1.,1.76659527234867E-11));
#14115=DIRECTION('ref_axis',(1.08169957185435E-27,1.76659527234867E-11,
-1.));
#14116=DIRECTION('',(-1.,-1.3684555315672E-48,2.46519032881566E-32));
#14117=DIRECTION('center_axis',(-1.,-1.3684555315672E-48,2.46519032881566E-32));
#14118=DIRECTION('ref_axis',(2.46519032881566E-32,-3.44801857668705E-8,
0.999999999999999));
#14119=DIRECTION('',(-1.,-1.3684555315672E-48,2.46519032881566E-32));
#14120=DIRECTION('center_axis',(-2.46519032881566E-32,3.45475775250459E-8,
-0.999999999999999));
#14121=DIRECTION('ref_axis',(-6.12323399573676E-17,-1.,-3.45475775250459E-8));
#14122=DIRECTION('',(-1.,-1.3684555315672E-48,2.46519032881566E-32));
#14123=DIRECTION('center_axis',(-2.46519032881566E-32,-5.77471481887985E-8,
-0.999999999999998));
#14124=DIRECTION('ref_axis',(-6.12323399573676E-17,-0.999999999999998,5.77471481887985E-8));
#14125=DIRECTION('center_axis',(2.46519032881566E-32,-5.55111512312578E-17,
1.));
#14126=DIRECTION('ref_axis',(1.,0.,0.));
#14127=DIRECTION('center_axis',(-2.46519032881566E-32,5.55111512312578E-17,
-1.));
#14128=DIRECTION('ref_axis',(-1.,-1.3684555315672E-48,2.46519032881566E-32));
#14129=DIRECTION('center_axis',(2.46519032881566E-32,-5.55111512312578E-17,
1.));
#14130=DIRECTION('ref_axis',(1.,3.85574483976484E-15,1.89384931621171E-31));
#14131=DIRECTION('center_axis',(2.46519032881566E-32,-5.55111512312578E-17,
1.));
#14132=DIRECTION('ref_axis',(1.,0.,0.));
#14133=DIRECTION('center_axis',(2.46519032881566E-32,-5.55111512312578E-17,
1.));
#14134=DIRECTION('ref_axis',(1.,3.6734684109123E-15,1.79266557213244E-31));
#14135=DIRECTION('center_axis',(2.46519032881566E-32,-5.55111512312578E-17,
1.));
#14136=DIRECTION('ref_axis',(1.,1.3684555315672E-48,-2.46519032881566E-32));
#14137=DIRECTION('center_axis',(2.46519032881566E-32,-5.55111512312578E-17,
1.));
#14138=DIRECTION('ref_axis',(1.,1.3684555315672E-48,-2.46519032881566E-32));
#14139=DIRECTION('center_axis',(2.46519032881566E-32,-5.55111512312578E-17,
1.));
#14140=DIRECTION('ref_axis',(1.,0.,0.));
#14141=DIRECTION('center_axis',(-2.46519032881566E-32,5.55111512312578E-17,
-1.));
#14142=DIRECTION('ref_axis',(-0.707106781186548,0.707106781186548,3.92523114670944E-17));
#14143=DIRECTION('center_axis',(-2.46519032881566E-32,5.55111512312578E-17,
-1.));
#14144=DIRECTION('ref_axis',(-0.707106781186509,0.707106781186586,3.92523114670965E-17));
#14145=DIRECTION('center_axis',(-0.675413710762434,-0.737439023058056,8.11498650394098E-5));
#14146=DIRECTION('ref_axis',(-0.496807774035899,0.45510305026285,0.738960925420922));
#14147=DIRECTION('center_axis',(1.,1.3684555315672E-48,-2.46519032881566E-32));
#14148=DIRECTION('ref_axis',(8.6033901751539E-34,0.999390827019096,0.0348994967025009));
#14149=DIRECTION('center_axis',(-8.60339017515395E-34,0.999390827019096,
-0.0348994967025009));
#14150=DIRECTION('ref_axis',(1.,1.3684555315672E-48,-2.46519032881566E-32));
#14151=DIRECTION('',(-2.46368860147456E-32,-0.0348994967025009,-0.999390827019096));
#14152=DIRECTION('center_axis',(-2.46519032881566E-32,5.55111512312578E-17,
-1.));
#14153=DIRECTION('ref_axis',(0.707106781186548,-0.707106781186548,-3.92523114670944E-17));
#14154=DIRECTION('center_axis',(2.46519032881566E-32,-5.55111512312578E-17,
1.));
#14155=DIRECTION('ref_axis',(0.707106781186552,-0.707106781186543,-3.92523114670942E-17));
#14156=DIRECTION('center_axis',(1.,-8.88719803792191E-16,-7.39857627186787E-32));
#14157=DIRECTION('ref_axis',(8.88178419700126E-16,0.999390827019096,0.0348994967025007));
#14158=DIRECTION('center_axis',(-1.,-1.3684555315672E-48,2.46519032881566E-32));
#14159=DIRECTION('ref_axis',(1.77330951892703E-32,0.694658370458996,0.719339800338653));
#14160=DIRECTION('center_axis',(-1.,-1.36726123660338E-15,-5.12463419895702E-32));
#14161=DIRECTION('ref_axis',(2.46519032881566E-32,-5.55111512312578E-17,
1.));
#14162=DIRECTION('center_axis',(-1.,-1.3684555315672E-48,2.46519032881566E-32));
#14163=DIRECTION('ref_axis',(1.77330951892704E-32,0.694658370458994,0.719339800338654));
#14164=DIRECTION('center_axis',(-1.,-1.3684555315672E-48,2.46519032881566E-32));
#14165=DIRECTION('ref_axis',(2.46519032881566E-32,-5.55111512312578E-17,
1.));
#14166=DIRECTION('center_axis',(1.,1.3684555315672E-48,-2.46519032881566E-32));
#14167=DIRECTION('ref_axis',(2.46519032881566E-32,-5.55111512312578E-17,
1.));
#14168=DIRECTION('center_axis',(1.,1.3684555315672E-48,-2.46519032881566E-32));
#14169=DIRECTION('ref_axis',(1.77330951892703E-32,-0.694658370458997,0.719339800338651));
#14170=DIRECTION('center_axis',(1.,1.3684555315672E-48,-2.46519032881566E-32));
#14171=DIRECTION('ref_axis',(2.46519032881566E-32,-5.55111512312578E-17,
1.));
#14172=DIRECTION('',(0.,0.,1.));
#14173=DIRECTION('',(1.,0.,0.));
#14174=DIRECTION('',(0.,0.,1.));
#14175=DIRECTION('',(1.,0.,0.));
#14176=CARTESIAN_POINT('',(0.,0.,0.));
#14177=CARTESIAN_POINT('',(0.,0.,0.));
#14178=CARTESIAN_POINT('',(0.,0.,0.));
#14179=CARTESIAN_POINT('Ctrl Pts',(-84.6642407326205,52.2636880684627,15.6317926173383));
#14180=CARTESIAN_POINT('Ctrl Pts',(-84.5520730656598,52.2634491798244,15.631792351761));
#14181=CARTESIAN_POINT('Ctrl Pts',(-84.2899859751776,52.3545368425352,15.6317921077173));
#14182=CARTESIAN_POINT('Ctrl Pts',(-84.1647529273225,52.6133928638692,15.6317922635875));
#14183=CARTESIAN_POINT('Ctrl Pts',(-84.1650805149791,52.7628483451358,15.6317926173379));
#14184=CARTESIAN_POINT('Ctrl Pts',(-84.6644961393511,52.1351800883836,15.6313798761049));
#14185=CARTESIAN_POINT('Ctrl Pts',(-84.5233779215111,52.1355458843048,15.6314043597214));
#14186=CARTESIAN_POINT('Ctrl Pts',(-84.1948566312281,52.2508894370987,15.6314281441499));
#14187=CARTESIAN_POINT('Ctrl Pts',(-84.0370487744178,52.5750740454025,15.6314124895213));
#14188=CARTESIAN_POINT('Ctrl Pts',(-84.0365725409585,52.7631037580725,15.6313798761295));
#14189=CARTESIAN_POINT('Ctrl Pts',(-84.6650024066345,51.8794565195441,15.7347930256511));
#14190=CARTESIAN_POINT('Ctrl Pts',(-84.4664990288771,51.8809787688361,15.7336783228136));
#14191=CARTESIAN_POINT('Ctrl Pts',(-84.0057939803327,52.0446618600641,15.732007952723));
#14192=CARTESIAN_POINT('Ctrl Pts',(-83.7828619470073,52.499119601858,15.7333076927489));
#14193=CARTESIAN_POINT('Ctrl Pts',(-83.7808489855982,52.7636100366961,15.734793026166));
#14194=CARTESIAN_POINT('Ctrl Pts',(-84.6652282595975,51.7669200490364,15.9864709098346));
#14195=CARTESIAN_POINT('Ctrl Pts',(-84.441126819591,51.7676011460063,15.9832319597853));
#14196=CARTESIAN_POINT('Ctrl Pts',(-83.9196580976573,51.950801042831,15.9783319375964));
#14197=CARTESIAN_POINT('Ctrl Pts',(-83.6692025816653,52.465236936721,15.9821549950091));
#14198=CARTESIAN_POINT('Ctrl Pts',(-83.6683125223324,52.7638358991544,15.9864709114598));
#14199=CARTESIAN_POINT('Ctrl Pts',(-84.6652351963554,51.7624679239135,16.1143976283544));
#14200=CARTESIAN_POINT('Ctrl Pts',(-84.4403503344836,51.7621414569978,16.1104700252162));
#14201=CARTESIAN_POINT('Ctrl Pts',(-83.9148086023357,51.9451005900287,16.1044955102231));
#14202=CARTESIAN_POINT('Ctrl Pts',(-83.6634068028579,52.4641996866504,16.1091640529608));
#14203=CARTESIAN_POINT('Ctrl Pts',(-83.6638604012671,52.7638428372133,16.1143976304159));
#14204=CARTESIAN_POINT('',(-84.6632511181001,52.2621632888389,15.6317901697235));
#14205=CARTESIAN_POINT('',(-84.6632511181001,51.7624678753294,16.1143404213723));
#14206=CARTESIAN_POINT('Origin',(-84.6632511181001,52.2621632888389,16.1317901697235));
#14207=CARTESIAN_POINT('',(-83.663860291081,52.7618587023484,16.1143404213723));
#14208=CARTESIAN_POINT('Origin',(-84.66386047674,52.7624680609883,16.1317901697235));
#14209=CARTESIAN_POINT('',(-84.1635557045906,52.7618587023484,15.6317901697235));
#14210=CARTESIAN_POINT('Origin',(-84.1635557045906,52.7618587023484,16.1317901697235));
#14211=CARTESIAN_POINT('Origin',(-84.66386047674,52.7624680609883,15.6317901697235));
#14212=CARTESIAN_POINT('Origin',(-84.1635557045905,187.448318901436,16.1317901697235));
#14213=CARTESIAN_POINT('',(-83.663860291081,71.7967791005223,16.1143404213723));
#14214=CARTESIAN_POINT('',(-84.1635557045906,71.7967791005223,15.6317901697235));
#14215=CARTESIAN_POINT('Origin',(-84.1635557045906,71.7967791005223,16.1317901697235));
#14216=CARTESIAN_POINT('',(-84.1635557045905,187.448318901436,15.6317901697235));
#14217=CARTESIAN_POINT('',(-83.663860291081,187.448318901436,16.1143404213723));
#14218=CARTESIAN_POINT('Ctrl Pts',(-84.1650838119752,71.7957873344779,15.6317926281625));
#14219=CARTESIAN_POINT('Ctrl Pts',(-84.1648443792991,71.9079549886958,15.6317923619802));
#14220=CARTESIAN_POINT('Ctrl Pts',(-84.2559404807105,72.1700346432728,15.6317921019833));
#14221=CARTESIAN_POINT('Ctrl Pts',(-84.5147876712033,72.2952746967394,15.6317922735938));
#14222=CARTESIAN_POINT('Ctrl Pts',(-84.6642429125264,72.2949463757859,15.6317926281623));
#14223=CARTESIAN_POINT('Ctrl Pts',(-84.0365746838046,71.7955313685144,15.6313789599319));
#14224=CARTESIAN_POINT('Ctrl Pts',(-84.036939817111,71.9366500181649,15.6314034504744));
#14225=CARTESIAN_POINT('Ctrl Pts',(-84.1522930114955,72.2651649524226,15.6314285326228));
#14226=CARTESIAN_POINT('Ctrl Pts',(-84.4764688747137,72.4229801576827,15.6314115835901));
#14227=CARTESIAN_POINT('Ctrl Pts',(-84.6644988847316,72.4234554978827,15.631378959953));
#14228=CARTESIAN_POINT('Ctrl Pts',(-83.7808549834765,71.7950239938345,15.7347976142874));
#14229=CARTESIAN_POINT('Ctrl Pts',(-83.7823763280151,71.9935285700676,15.7336829094386));
#14230=CARTESIAN_POINT('Ctrl Pts',(-83.9460740516202,72.4542188800679,15.7320122780255));
#14231=CARTESIAN_POINT('Ctrl Pts',(-84.4005146403438,72.6771634465557,15.7333122805256));
#14232=CARTESIAN_POINT('Ctrl Pts',(-84.6650062707732,72.6791751846858,15.7347976148052));
#14233=CARTESIAN_POINT('Ctrl Pts',(-83.6683125346955,71.7947976474978,15.9864707858107));
#14234=CARTESIAN_POINT('Ctrl Pts',(-83.6689926049787,72.0189005300518,15.9832318009284));
#14235=CARTESIAN_POINT('Ctrl Pts',(-83.8522055720816,72.5403658850757,15.9783321379014));
#14236=CARTESIAN_POINT('Ctrl Pts',(-84.3666321737891,72.7908289481118,15.9821548307518));
#14237=CARTESIAN_POINT('Ctrl Pts',(-84.6652326267064,72.7917176262182,15.9864707874418));
#14238=CARTESIAN_POINT('Ctrl Pts',(-83.6638603560492,71.7947906954245,16.1143974197211));
#14239=CARTESIAN_POINT('Ctrl Pts',(-83.663532833152,72.0196770302758,16.1104697739394));
#14240=CARTESIAN_POINT('Ctrl Pts',(-83.8465101051443,72.5452073453136,16.1044957765858));
#14241=CARTESIAN_POINT('Ctrl Pts',(-84.3655949138308,72.796624823421,16.1091637950107));
#14242=CARTESIAN_POINT('Ctrl Pts',(-84.665239580038,72.7961698007778,16.1143974217901));
#14243=CARTESIAN_POINT('',(-84.6632511181001,72.7961699275414,16.1143404213723));
#14244=CARTESIAN_POINT('',(-84.6632511181001,72.2964745140319,15.6317901697235));
#14245=CARTESIAN_POINT('Origin',(-84.6632511181001,72.2964745140319,16.1317901697235));
#14246=CARTESIAN_POINT('Origin',(-84.66386047674,71.7961697418825,15.6317901697235));
#14247=CARTESIAN_POINT('Origin',(-84.66386047674,71.7961697418825,16.1317901697235));
#14248=CARTESIAN_POINT('Origin',(-89.1853208106997,72.2964745140319,16.1317901697235));
#14249=CARTESIAN_POINT('',(-91.9096508409616,72.7961699275414,16.1143404213723));
#14250=CARTESIAN_POINT('',(-89.1853208106997,72.7961699275414,16.1143404213723));
#14251=CARTESIAN_POINT('',(-91.9096508409616,72.2964745140319,15.6317901697235));
#14252=CARTESIAN_POINT('Origin',(-91.9096508409616,72.2964745140319,16.1317901697235));
#14253=CARTESIAN_POINT('',(-89.1853208106997,72.2964745140319,15.6317901697235));
#14254=CARTESIAN_POINT('Origin',(-84.4413056207387,72.0187245978837,22.5049273955166));
#14255=CARTESIAN_POINT('',(-83.3483546483755,72.1122847432278,25.1492399180748));
#14256=CARTESIAN_POINT('',(-83.4419147937196,72.0187245978837,22.4700278988141));
#14257=CARTESIAN_POINT('',(-84.3477454753946,73.1116755702469,25.1492399180748));
#14258=CARTESIAN_POINT('Origin',(-84.3495735513142,72.1104566673082,25.1317901697235));
#14259=CARTESIAN_POINT('',(-84.4413056207387,73.0181154249028,22.4700278988141));
#14260=CARTESIAN_POINT('Origin',(-83.5333779937389,187.448318901436,19.8508645369966));
#14261=CARTESIAN_POINT('',(-83.3483546483755,52.446353059643,25.1492399180748));
#14262=CARTESIAN_POINT('',(-83.7484773835683,52.8464757948358,13.6912239288406));
#14263=CARTESIAN_POINT('',(-83.3483546483755,56.0293189014353,25.1492399180748));
#14264=CARTESIAN_POINT('Origin',(-84.7478682105875,52.8464757948358,13.7261234255431));
#14265=CARTESIAN_POINT('',(-84.3477454753947,51.4469622326239,25.1492399180748));
#14266=CARTESIAN_POINT('',(-84.7478682105875,51.8470849678167,13.6912239288406));
#14267=CARTESIAN_POINT('Origin',(-84.3495735513143,52.4481811355626,25.1317901697235));
#14268=CARTESIAN_POINT('Ctrl Pts',(-84.6642491741395,177.432701125267,15.6317926599385));
#14269=CARTESIAN_POINT('Ctrl Pts',(-84.55208155677,177.432460101477,15.6317923919878));
#14270=CARTESIAN_POINT('Ctrl Pts',(-84.2900236413577,177.523580873287,15.6317920849655));
#14271=CARTESIAN_POINT('Ctrl Pts',(-84.164763106884,177.782402246782,15.631792302978));
#14272=CARTESIAN_POINT('Ctrl Pts',(-84.1650935721616,177.931856787107,15.6317926599384));
#14273=CARTESIAN_POINT('Ctrl Pts',(-84.6645067751223,177.304188641672,15.6313762825632));
#14274=CARTESIAN_POINT('Ctrl Pts',(-84.5233868626197,177.30455183711,15.6314007932749));
#14275=CARTESIAN_POINT('Ctrl Pts',(-84.1948905120392,177.419933219033,15.631429669222));
#14276=CARTESIAN_POINT('Ctrl Pts',(-84.0370538228694,177.744083514529,15.6314089360845));
#14277=CARTESIAN_POINT('Ctrl Pts',(-84.0365810946856,177.932114394436,15.6313762825739));
#14278=CARTESIAN_POINT('Ctrl Pts',(-84.6650173874488,177.048479845031,15.734810612206));
#14279=CARTESIAN_POINT('Ctrl Pts',(-84.466509307644,177.049998543865,15.7336959013128));
#14280=CARTESIAN_POINT('Ctrl Pts',(-84.0058614201324,177.213738889558,15.7320245742341));
#14281=CARTESIAN_POINT('Ctrl Pts',(-83.7828804733189,177.668129892082,15.7333252757649));
#14282=CARTESIAN_POINT('Ctrl Pts',(-83.780872311703,177.93262501819,15.7348106127323));
#14283=CARTESIAN_POINT('Ctrl Pts',(-84.6652451762294,176.93592032216,15.9864704263086));
#14284=CARTESIAN_POINT('Ctrl Pts',(-84.4411380755487,176.93659738993,15.9832313395378));
#14285=CARTESIAN_POINT('Ctrl Pts',(-83.919682562928,177.119848568532,15.9783327264778));
#14286=CARTESIAN_POINT('Ctrl Pts',(-83.669197435539,177.634248005193,15.9821543535638));
#14287=CARTESIAN_POINT('Ctrl Pts',(-83.6683127961005,177.932852816863,15.9864704279573));
#14288=CARTESIAN_POINT('Ctrl Pts',(-84.6652521730828,176.93146798816,16.1143968143795));
#14289=CARTESIAN_POINT('Ctrl Pts',(-84.4403615309016,176.931137376755,16.1104690438638));
#14290=CARTESIAN_POINT('Ctrl Pts',(-83.9148645934772,177.114167678277,16.1044965597948));
#14291=CARTESIAN_POINT('Ctrl Pts',(-83.663401278677,177.633210716382,16.1091630454174));
#14292=CARTESIAN_POINT('Ctrl Pts',(-83.6638604662714,177.932859814848,16.1143968164701));
#14293=CARTESIAN_POINT('',(-84.6632511181001,177.431163288839,15.6317901697235));
#14294=CARTESIAN_POINT('',(-84.6632511181001,176.93146787533,16.1143404213723));
#14295=CARTESIAN_POINT('Origin',(-84.6632511181001,177.431163288839,16.1317901697235));
#14296=CARTESIAN_POINT('',(-83.663860291081,177.930858702349,16.1143404213723));
#14297=CARTESIAN_POINT('Origin',(-84.66386047674,177.931468060988,16.1317901697235));
#14298=CARTESIAN_POINT('',(-84.1635557045906,177.930858702349,15.6317901697235));
#14299=CARTESIAN_POINT('Origin',(-84.1635557045906,177.930858702349,16.1317901697235));
#14300=CARTESIAN_POINT('Origin',(-84.66386047674,177.931468060988,15.6317901697235));
#14301=CARTESIAN_POINT('Origin',(-84.1635557045905,187.448318901436,16.1317901697235));
#14302=CARTESIAN_POINT('',(-83.663860291081,196.965779100523,16.1143404213723));
#14303=CARTESIAN_POINT('',(-84.1635557045905,196.965779100523,15.6317901697235));
#14304=CARTESIAN_POINT('Origin',(-84.1635557045905,196.965779100523,16.1317901697235));
#14305=CARTESIAN_POINT('',(-84.1635557045905,187.448318901436,15.6317901697235));
#14306=CARTESIAN_POINT('',(-83.663860291081,187.448318901436,16.1143404213723));
#14307=CARTESIAN_POINT('Ctrl Pts',(-84.1650947510444,196.964780262202,15.6317926639042));
#14308=CARTESIAN_POINT('Ctrl Pts',(-84.1648535293047,197.07694787503,15.6317923957335));
#14309=CARTESIAN_POINT('Ctrl Pts',(-84.2559773693318,197.339003086733,15.6317920828225));
#14310=CARTESIAN_POINT('Ctrl Pts',(-84.5147955319909,197.46426616842,15.6317923066461));
#14311=CARTESIAN_POINT('Ctrl Pts',(-84.6642499851821,197.4639354364,15.631792663904));
#14312=CARTESIAN_POINT('Ctrl Pts',(-84.0365818502422,196.964522457862,15.6313759496892));
#14313=CARTESIAN_POINT('Ctrl Pts',(-84.0369448045954,197.105642527472,15.631400462901));
#14314=CARTESIAN_POINT('Ctrl Pts',(-84.1523296922088,197.434136566632,15.6314298106707));
#14315=CARTESIAN_POINT('Ctrl Pts',(-84.4764768077248,197.591975927807,15.6314086069162));
#14316=CARTESIAN_POINT('Ctrl Pts',(-84.6645077958811,197.592448331077,15.6313759496985));
#14317=CARTESIAN_POINT('Ctrl Pts',(-83.780874368541,196.964011442854,15.7348121864889));
#14318=CARTESIAN_POINT('Ctrl Pts',(-83.7823927382619,197.162519958381,15.7336974748271));
#14319=CARTESIAN_POINT('Ctrl Pts',(-83.9461383690464,197.623162637312,15.7320260681522));
#14320=CARTESIAN_POINT('Ctrl Pts',(-84.4005232614218,197.846148082324,15.7333268496977));
#14321=CARTESIAN_POINT('Ctrl Pts',(-84.6650188223239,197.848155799104,15.7348121870163));
#14322=CARTESIAN_POINT('Ctrl Pts',(-83.6683127630655,196.963783474672,15.9864703819185));
#14323=CARTESIAN_POINT('Ctrl Pts',(-83.6689894573115,197.187891100044,15.9832312824702));
#14324=CARTESIAN_POINT('Ctrl Pts',(-83.8522453882948,197.709345388655,15.9783327999891));
#14325=CARTESIAN_POINT('Ctrl Pts',(-84.3666414465345,197.959833260224,15.9821542945306));
#14326=CARTESIAN_POINT('Ctrl Pts',(-84.6652468004361,197.96071739731,15.9864703835693));
#14327=CARTESIAN_POINT('Ctrl Pts',(-83.6638604098594,196.963776472249,16.1143967395727));
#14328=CARTESIAN_POINT('Ctrl Pts',(-83.6635294142009,197.18866765024,16.1104689535372));
#14329=CARTESIAN_POINT('Ctrl Pts',(-83.8465663109812,197.714160436557,16.1044966576702));
#14330=CARTESIAN_POINT('Ctrl Pts',(-84.3656041541409,197.965629452043,16.1091629526622));
#14331=CARTESIAN_POINT('Ctrl Pts',(-84.6652538039747,197.965169746333,16.114396741666));
#14332=CARTESIAN_POINT('',(-84.6632511181001,197.965169927542,16.1143404213723));
#14333=CARTESIAN_POINT('',(-84.6632511181001,197.465474514032,15.6317901697235));
#14334=CARTESIAN_POINT('Origin',(-84.6632511181001,197.465474514032,16.1317901697235));
#14335=CARTESIAN_POINT('Origin',(-84.66386047674,196.965169741883,15.6317901697235));
#14336=CARTESIAN_POINT('Origin',(-84.66386047674,196.965169741883,16.1317901697235));
#14337=CARTESIAN_POINT('Origin',(-89.1853208106997,197.465474514032,16.1317901697235));
#14338=CARTESIAN_POINT('',(-91.9096508409616,197.965169927542,16.1143404213723));
#14339=CARTESIAN_POINT('',(-89.1853208106997,197.965169927542,16.1143404213723));
#14340=CARTESIAN_POINT('',(-91.9096508409616,197.465474514032,15.6317901697235));
#14341=CARTESIAN_POINT('Origin',(-91.9096508409616,197.465474514032,16.1317901697235));
#14342=CARTESIAN_POINT('',(-89.1853208106997,197.465474514032,15.6317901697235));
#14343=CARTESIAN_POINT('Origin',(-84.4413056207387,197.187724597884,22.5049273955166));
#14344=CARTESIAN_POINT('',(-83.3483546483755,197.281284743228,25.1492399180748));
#14345=CARTESIAN_POINT('',(-83.4419147937196,197.187724597884,22.4700278988141));
#14346=CARTESIAN_POINT('',(-84.3477454753946,198.280675570247,25.1492399180748));
#14347=CARTESIAN_POINT('Origin',(-84.3495735513142,197.279456667308,25.1317901697235));
#14348=CARTESIAN_POINT('',(-84.4413056207387,198.187115424903,22.4700278988141));
#14349=CARTESIAN_POINT('Origin',(-83.5333779937389,187.448318901436,19.8508645369966));
#14350=CARTESIAN_POINT('',(-83.3483546483755,177.615353059643,25.1492399180748));
#14351=CARTESIAN_POINT('',(-83.7484773835683,178.015475794836,13.6912239288406));
#14352=CARTESIAN_POINT('',(-83.3483546483755,181.198318901436,25.1492399180748));
#14353=CARTESIAN_POINT('Origin',(-84.7478682105875,178.015475794836,13.7261234255431));
#14354=CARTESIAN_POINT('',(-84.3477454753947,176.615962232624,25.1492399180748));
#14355=CARTESIAN_POINT('',(-84.7478682105875,177.016084967817,13.6912239288406));
#14356=CARTESIAN_POINT('Origin',(-84.3495735513143,177.617181135563,25.1317901697235));
#14357=CARTESIAN_POINT('Ctrl Pts',(84.4958615978,72.2666421912279,15.6317926281495));
#14358=CARTESIAN_POINT('Ctrl Pts',(84.3836939435669,72.2668816232477,15.6317923619679));
#14359=CARTESIAN_POINT('Ctrl Pts',(84.1216142800208,72.1757855320149,15.6317921019903));
#14360=CARTESIAN_POINT('Ctrl Pts',(83.9963742350043,71.9169383308706,15.6317922735817));
#14361=CARTESIAN_POINT('Ctrl Pts',(83.9967025550732,71.7674830892582,15.6317926281492));
#14362=CARTESIAN_POINT('Ctrl Pts',(84.4961175630889,72.3951513180139,15.6313789610369));
#14363=CARTESIAN_POINT('Ctrl Pts',(84.3549989139593,72.3947861839082,15.6314034515711));
#14364=CARTESIAN_POINT('Ctrl Pts',(84.0264839720351,72.2794330011531,15.6314285321541));
#14365=CARTESIAN_POINT('Ctrl Pts',(83.8686687756384,71.9552571273866,15.6314115846827));
#14366=CARTESIAN_POINT('Ctrl Pts',(83.8681934343611,71.7672271177275,15.631378961058));
#14367=CARTESIAN_POINT('Ctrl Pts',(84.4966249364331,72.6508710229646,15.7347976087974));
#14368=CARTESIAN_POINT('Ctrl Pts',(84.2981203616457,72.6493496773347,15.733682903951));
#14369=CARTESIAN_POINT('Ctrl Pts',(83.8374300339395,72.4856519713619,15.7320122728458));
#14370=CARTESIAN_POINT('Ctrl Pts',(83.6144854825409,72.0312113620089,15.7333122750367));
#14371=CARTESIAN_POINT('Ctrl Pts',(83.6124737429352,71.7667197330217,15.7347976093152));
#14372=CARTESIAN_POINT('Ctrl Pts',(84.4968512821747,72.763413464578,15.98647078596));
#14373=CARTESIAN_POINT('Ctrl Pts',(84.2727484013608,72.7627333930563,15.9832318011197));
#14374=CARTESIAN_POINT('Ctrl Pts',(83.751283042276,72.5795204417184,15.9783321376596));
#14375=CARTESIAN_POINT('Ctrl Pts',(83.500819988343,72.0650938288031,15.9821548309496));
#14376=CARTESIAN_POINT('Ctrl Pts',(83.4999313085705,71.7664933776838,15.9864707875911));
#14377=CARTESIAN_POINT('Ctrl Pts',(84.4968582342295,72.7678656431599,16.1143974199723));
#14378=CARTESIAN_POINT('Ctrl Pts',(84.2719719011551,72.7681931647831,16.1104697742421));
#14379=CARTESIAN_POINT('Ctrl Pts',(83.7464415723464,72.5852159146696,16.1044957762641));
#14380=CARTESIAN_POINT('Ctrl Pts',(83.4950241131502,72.0661310887495,16.1091637953215));
#14381=CARTESIAN_POINT('Ctrl Pts',(83.4954791340752,71.7664864243706,16.1143974220412));
#14382=CARTESIAN_POINT('',(84.4948698343507,72.2681702945987,15.6317901697235));
#14383=CARTESIAN_POINT('',(84.4948698343507,72.7678657081083,16.1143404213723));
#14384=CARTESIAN_POINT('Origin',(84.4948698343507,72.2681702945987,16.1317901697235));
#14385=CARTESIAN_POINT('',(83.4954790073316,71.7684748810892,16.1143404213723));
#14386=CARTESIAN_POINT('Origin',(84.4954791929906,71.7678655224493,16.1317901697235));
#14387=CARTESIAN_POINT('',(83.9951744208412,71.7684748810892,15.6317901697235));
#14388=CARTESIAN_POINT('Origin',(83.9951744208412,71.7684748810892,16.1317901697235));
#14389=CARTESIAN_POINT('Origin',(84.4954791929906,71.7678655224493,15.6317901697235));
#14390=CARTESIAN_POINT('Origin',(83.9951744208412,124.849666791719,16.1317901697235));
#14391=CARTESIAN_POINT('',(83.4954790073316,52.7335544829153,16.1143404213723));
#14392=CARTESIAN_POINT('',(83.9951744208411,52.7335544829153,15.6317901697235));
#14393=CARTESIAN_POINT('Origin',(83.9951744208411,52.7335544829153,16.1317901697235));
#14394=CARTESIAN_POINT('',(83.9951744208412,124.849666791719,15.6317901697235));
#14395=CARTESIAN_POINT('',(83.4954790073316,124.849666791719,16.1143404213723));
#14396=CARTESIAN_POINT('Ctrl Pts',(83.9966991954594,52.7345440941993,15.631792617322));
#14397=CARTESIAN_POINT('Ctrl Pts',(83.9964603076394,52.6223764272194,15.6317923517456));
#14398=CARTESIAN_POINT('Ctrl Pts',(84.0875479576569,52.3602893255523,15.6317921077259));
#14399=CARTESIAN_POINT('Ctrl Pts',(84.3464039922741,52.2350562882349,15.6317922635725));
#14400=CARTESIAN_POINT('Ctrl Pts',(84.4958594739016,52.2353838747886,15.6317926173217));
#14401=CARTESIAN_POINT('Ctrl Pts',(83.8681912171074,52.7347995000888,15.6313798774831));
#14402=CARTESIAN_POINT('Ctrl Pts',(83.8685570140252,52.5936812828982,15.6314043610892));
#14403=CARTESIAN_POINT('Ctrl Pts',(83.9839005523166,52.2651599830549,15.6314281435656));
#14404=CARTESIAN_POINT('Ctrl Pts',(84.3080851737742,52.1073521372979,15.6314124908842));
#14405=CARTESIAN_POINT('Ctrl Pts',(84.4961148859971,52.106875902495,15.6313798775077));
#14406=CARTESIAN_POINT('Ctrl Pts',(83.6124676423944,52.7353057657065,15.7347930186928));
#14407=CARTESIAN_POINT('Ctrl Pts',(83.6139898930472,52.5368023897518,15.7336783158584));
#14408=CARTESIAN_POINT('Ctrl Pts',(83.7776729622444,52.0760973189483,15.7320079461699));
#14409=CARTESIAN_POINT('Ctrl Pts',(84.2321307299153,51.8531653045102,15.7333076857919));
#14410=CARTESIAN_POINT('Ctrl Pts',(84.4966211629549,51.8511523412611,15.7347930192076));
#14411=CARTESIAN_POINT('Ctrl Pts',(83.4999311809333,52.7355316179274,15.9864709100216));
#14412=CARTESIAN_POINT('Ctrl Pts',(83.5006122794475,52.5114301800907,15.9832319600246));
#14413=CARTESIAN_POINT('Ctrl Pts',(83.6838121566122,51.9899614530924,15.9783319372955));
#14414=CARTESIAN_POINT('Ctrl Pts',(84.1982480644793,51.7395059484525,15.9821549952566));
#14415=CARTESIAN_POINT('Ctrl Pts',(84.496847024671,51.7386158870419,15.9864709116468));
#14416=CARTESIAN_POINT('Ctrl Pts',(83.4954790558911,52.7355385546623,16.1143976286688));
#14417=CARTESIAN_POINT('Ctrl Pts',(83.4951525905637,52.510653695006,16.1104700255948));
#14418=CARTESIAN_POINT('Ctrl Pts',(83.6781116963103,51.9851119456845,16.1044955098231));
#14419=CARTESIAN_POINT('Ctrl Pts',(84.1972108144236,51.7337101697903,16.1091640533493));
#14420=CARTESIAN_POINT('Ctrl Pts',(84.4968539627069,51.7341637660573,16.1143976307304));
#14421=CARTESIAN_POINT('',(84.4948698343507,51.7341636558962,16.1143404213723));
#14422=CARTESIAN_POINT('',(84.4948698343507,52.2338590694058,15.6317901697235));
#14423=CARTESIAN_POINT('Origin',(84.4948698343507,52.2338590694058,16.1317901697235));
#14424=CARTESIAN_POINT('Origin',(84.4954791929906,52.7341638415552,15.6317901697235));
#14425=CARTESIAN_POINT('Origin',(84.4954791929906,52.7341638415552,16.1317901697235));
#14426=CARTESIAN_POINT('Origin',(89.0169395269503,52.2338590694058,16.1317901697235));
#14427=CARTESIAN_POINT('',(91.7412695572122,51.7341636558962,16.1143404213723));
#14428=CARTESIAN_POINT('',(89.0169395269503,51.7341636558962,16.1143404213723));
#14429=CARTESIAN_POINT('',(91.7412695572122,52.2338590694058,15.6317901697235));
#14430=CARTESIAN_POINT('Origin',(91.7412695572122,52.2338590694058,16.1317901697235));
#14431=CARTESIAN_POINT('',(89.0169395269503,52.2338590694058,15.6317901697235));
#14432=CARTESIAN_POINT('Origin',(84.2729243369893,52.511608985554,22.5049273955166));
#14433=CARTESIAN_POINT('',(83.1799733646261,52.4180488402099,25.1492399180748));
#14434=CARTESIAN_POINT('',(83.2735335099702,52.511608985554,22.4700278988141));
#14435=CARTESIAN_POINT('',(84.1793641916452,51.4186580131908,25.1492399180748));
#14436=CARTESIAN_POINT('Origin',(84.1811922675648,52.4198769161295,25.1317901697235));
#14437=CARTESIAN_POINT('',(84.2729243369893,51.5122181585349,22.4700278988141));
#14438=CARTESIAN_POINT('Origin',(83.3649967099895,62.2510146820023,19.8508645369966));
#14439=CARTESIAN_POINT('',(83.1799733646261,72.0839805237947,25.1492399180748));
#14440=CARTESIAN_POINT('',(83.5800960998189,71.6838577886019,13.6912239288406));
#14441=CARTESIAN_POINT('',(83.1799733646261,68.5010146820023,25.1492399180748));
#14442=CARTESIAN_POINT('Origin',(84.5794869268381,71.6838577886019,13.7261234255431));
#14443=CARTESIAN_POINT('',(84.1793641916453,73.0833713508137,25.1492399180748));
#14444=CARTESIAN_POINT('',(84.5794869268381,72.6832486156209,13.6912239288406));
#14445=CARTESIAN_POINT('Origin',(84.1811922675649,72.082152447875,25.1317901697235));
#14446=CARTESIAN_POINT('Ctrl Pts',(84.4958687004469,197.435631218491,15.631792663899));
#14447=CARTESIAN_POINT('Ctrl Pts',(84.3464142471458,197.435961950176,15.6317923066415));
#14448=CARTESIAN_POINT('Ctrl Pts',(84.0875960804409,197.310698871699,15.6317920828252));
#14449=CARTESIAN_POINT('Ctrl Pts',(83.99647224428,197.048643656588,15.6317923957288));
#14450=CARTESIAN_POINT('Ctrl Pts',(83.9967134657703,196.936476043753,15.6317926638992));
#14451=CARTESIAN_POINT('Ctrl Pts',(84.4961265108896,197.564144112644,15.631375950118));
#14452=CARTESIAN_POINT('Ctrl Pts',(84.3080955228697,197.563671708964,15.631408607331));
#14453=CARTESIAN_POINT('Ctrl Pts',(83.9839484033467,197.405832351156,15.6314298104924));
#14454=CARTESIAN_POINT('Ctrl Pts',(83.8685635201509,197.077338309082,15.6314004633173));
#14455=CARTESIAN_POINT('Ctrl Pts',(83.8682005654939,196.936218239671,15.6313759501086));
#14456=CARTESIAN_POINT('Ctrl Pts',(84.4966375368248,197.819851582321,15.7348121850383));
#14457=CARTESIAN_POINT('Ctrl Pts',(84.2321419764708,197.81784386498,15.7333268477201));
#14458=CARTESIAN_POINT('Ctrl Pts',(83.7777570764038,197.594858425633,15.7320260662745));
#14459=CARTESIAN_POINT('Ctrl Pts',(83.614011452277,197.134215740148,15.7336974728501));
#14460=CARTESIAN_POINT('Ctrl Pts',(83.6124930821414,196.935707225171,15.7348121845109));
#14461=CARTESIAN_POINT('Ctrl Pts',(84.4968655147109,197.932413177908,15.9864703836252));
#14462=CARTESIAN_POINT('Ctrl Pts',(84.1982601614928,197.931529040189,15.9821542946049));
#14463=CARTESIAN_POINT('Ctrl Pts',(83.683864098996,197.681041172078,15.9783327998963));
#14464=CARTESIAN_POINT('Ctrl Pts',(83.5006081740013,197.159586881926,15.9832312825421));
#14465=CARTESIAN_POINT('Ctrl Pts',(83.4999314792846,196.935479257214,15.9864703819744));
#14466=CARTESIAN_POINT('Ctrl Pts',(84.4968725182424,197.936865526907,16.1143967417602));
#14467=CARTESIAN_POINT('Ctrl Pts',(84.1972228691035,197.937325231965,16.1091629527792));
#14468=CARTESIAN_POINT('Ctrl Pts',(83.6781850193978,197.685856223661,16.1044966575467));
#14469=CARTESIAN_POINT('Ctrl Pts',(83.4951481309284,197.160363432114,16.1104689536509));
#14470=CARTESIAN_POINT('Ctrl Pts',(83.4954791261027,196.935472254798,16.1143967396669));
#14471=CARTESIAN_POINT('',(84.4948698343507,197.437170294599,15.6317901697235));
#14472=CARTESIAN_POINT('',(84.4948698343507,197.936865708108,16.1143404213723));
#14473=CARTESIAN_POINT('Origin',(84.4948698343507,197.437170294599,16.1317901697235));
#14474=CARTESIAN_POINT('',(83.4954790073316,196.937474881089,16.1143404213723));
#14475=CARTESIAN_POINT('Origin',(84.4954791929906,196.93686552245,16.1317901697235));
#14476=CARTESIAN_POINT('',(83.9951744208412,196.937474881089,15.6317901697235));
#14477=CARTESIAN_POINT('Origin',(83.9951744208412,196.937474881089,16.1317901697235));
#14478=CARTESIAN_POINT('Origin',(84.4954791929906,196.93686552245,15.6317901697235));
#14479=CARTESIAN_POINT('Origin',(83.9951744208412,124.849666791719,16.1317901697235));
#14480=CARTESIAN_POINT('',(83.4954790073316,177.902554482916,16.1143404213723));
#14481=CARTESIAN_POINT('',(83.9951744208412,177.902554482916,15.6317901697235));
#14482=CARTESIAN_POINT('Origin',(83.9951744208412,177.902554482916,16.1317901697235));
#14483=CARTESIAN_POINT('',(83.9951744208412,124.849666791719,15.6317901697235));
#14484=CARTESIAN_POINT('',(83.4954790073316,124.849666791719,16.1143404213723));
#14485=CARTESIAN_POINT('Ctrl Pts',(83.996712255527,177.903552537829,15.6317926599328));
#14486=CARTESIAN_POINT('Ctrl Pts',(83.9964712320219,177.791384920452,15.6317923919824));
#14487=CARTESIAN_POINT('Ctrl Pts',(84.0875919994146,177.529327001148,15.6317920849686));
#14488=CARTESIAN_POINT('Ctrl Pts',(84.346413377533,177.404066470341,15.6317923029727));
#14489=CARTESIAN_POINT('Ctrl Pts',(84.4958679179826,177.404396935235,15.6317926599327));
#14490=CARTESIAN_POINT('Ctrl Pts',(83.8681997725327,177.903810138519,15.6313762830424));
#14491=CARTESIAN_POINT('Ctrl Pts',(83.868562968318,177.762690226243,15.6314007937505));
#14492=CARTESIAN_POINT('Ctrl Pts',(83.983944345194,177.434193872335,15.6314296690183));
#14493=CARTESIAN_POINT('Ctrl Pts',(84.3080946452679,177.276357187011,15.6314089365584));
#14494=CARTESIAN_POINT('Ctrl Pts',(84.4961255250194,177.275884458359,15.6313762830531));
#14495=CARTESIAN_POINT('Ctrl Pts',(83.6124909739927,177.904320750266,15.734810609933));
#14496=CARTESIAN_POINT('Ctrl Pts',(83.6140096733003,177.705812671088,15.7336958990409));
#14497=CARTESIAN_POINT('Ctrl Pts',(83.7777500113824,177.245164776067,15.7320245720779));
#14498=CARTESIAN_POINT('Ctrl Pts',(84.2321410227119,177.022183835734,15.7333252734925));
#14499=CARTESIAN_POINT('Ctrl Pts',(84.4966361481932,177.020175673477,15.7348106104594));
#14500=CARTESIAN_POINT('Ctrl Pts',(83.4999314541269,177.904548538788,15.9864704263726));
#14501=CARTESIAN_POINT('Ctrl Pts',(83.500608522434,177.680441438862,15.98323133962));
#14502=CARTESIAN_POINT('Ctrl Pts',(83.6838596941941,177.158985924479,15.978332726372));
#14503=CARTESIAN_POINT('Ctrl Pts',(84.1982591357186,176.908500801041,15.9821543536488));
#14504=CARTESIAN_POINT('Ctrl Pts',(84.4968639466081,176.907616160879,15.9864704280212));
#14505=CARTESIAN_POINT('Ctrl Pts',(83.4954791201528,177.904555535634,16.1143968144872));
#14506=CARTESIAN_POINT('Ctrl Pts',(83.4951485093022,177.679664894223,16.1104690439939));
#14507=CARTESIAN_POINT('Ctrl Pts',(83.67817880133,177.154167950823,16.104496559654));
#14508=CARTESIAN_POINT('Ctrl Pts',(84.1972218469129,176.902704644229,16.1091630455508));
#14509=CARTESIAN_POINT('Ctrl Pts',(84.4968709445848,176.903163831078,16.1143968165778));
#14510=CARTESIAN_POINT('',(84.4948698343507,176.903163655896,16.1143404213723));
#14511=CARTESIAN_POINT('',(84.4948698343507,177.402859069406,15.6317901697235));
#14512=CARTESIAN_POINT('Origin',(84.4948698343507,177.402859069406,16.1317901697235));
#14513=CARTESIAN_POINT('Origin',(84.4954791929906,177.903163841555,15.6317901697235));
#14514=CARTESIAN_POINT('Origin',(84.4954791929906,177.903163841555,16.1317901697235));
#14515=CARTESIAN_POINT('Origin',(89.0169395269503,177.402859069406,16.1317901697235));
#14516=CARTESIAN_POINT('',(91.7412695572122,176.903163655896,16.1143404213723));
#14517=CARTESIAN_POINT('',(89.0169395269503,176.903163655896,16.1143404213723));
#14518=CARTESIAN_POINT('',(91.7412695572122,177.402859069406,15.6317901697235));
#14519=CARTESIAN_POINT('Origin',(91.7412695572122,177.402859069406,16.1317901697235));
#14520=CARTESIAN_POINT('',(89.0169395269503,177.402859069406,15.6317901697235));
#14521=CARTESIAN_POINT('Origin',(84.2729243369894,177.680608985554,22.5049273955166));
#14522=CARTESIAN_POINT('',(83.1799733646262,177.58704884021,25.1492399180748));
#14523=CARTESIAN_POINT('',(83.2735335099703,177.680608985554,22.4700278988141));
#14524=CARTESIAN_POINT('',(84.1793641916452,176.587658013191,25.1492399180748));
#14525=CARTESIAN_POINT('Origin',(84.1811922675648,177.58887691613,25.1317901697235));
#14526=CARTESIAN_POINT('',(84.2729243369893,176.681218158535,22.4700278988141));
#14527=CARTESIAN_POINT('Origin',(83.3649967099895,62.2510146820023,19.8508645369966));
#14528=CARTESIAN_POINT('',(83.1799733646262,197.252980523795,25.1492399180748));
#14529=CARTESIAN_POINT('',(83.580096099819,196.852857788602,13.6912239288406));
#14530=CARTESIAN_POINT('',(83.1799733646262,193.670014682003,25.1492399180748));
#14531=CARTESIAN_POINT('Origin',(84.5794869268381,196.852857788602,13.7261234255431));
#14532=CARTESIAN_POINT('',(84.1793641916453,198.252371350814,25.1492399180748));
#14533=CARTESIAN_POINT('',(84.5794869268381,197.852248615621,13.6912239288406));
#14534=CARTESIAN_POINT('Origin',(84.1811922675649,197.251152447875,25.1317901697235));
#14535=CARTESIAN_POINT('Origin',(89.9158093581253,51.4020197149772,25.6256984399145));
#14536=CARTESIAN_POINT('',(92.0567751999177,51.4186580131908,25.1492399180748));
#14537=CARTESIAN_POINT('',(89.9158093581253,51.4186580131908,25.1492399180748));
#14538=CARTESIAN_POINT('',(91.9128288595234,51.562604353585,21.0271560553974));
#14539=CARTESIAN_POINT('Origin',(94.5238093581253,68.3435649771344,18.8789560880421));
#14540=CARTESIAN_POINT('',(94.5238093581253,68.0422146820021,20.529908213256));
#14541=CARTESIAN_POINT('',(94.5238093581253,68.8069330986065,8.02687262186155));
#14542=CARTESIAN_POINT('',(94.5238093581253,68.14393801745,18.8667463801351));
#14543=CARTESIAN_POINT('',(94.7238093581253,69.0065600582908,8.03908232976852));
#14544=CARTESIAN_POINT('Origin',(94.5238093581253,69.0065600582908,8.03908232976852));
#14545=CARTESIAN_POINT('',(94.7238093581253,68.2422049966496,20.5361771200279));
#14546=CARTESIAN_POINT('',(94.7238093581253,68.3435649771344,18.8789560880421));
#14547=CARTESIAN_POINT('Ctrl Pts',(94.7238093581253,68.2422049966496,20.5361771200279));
#14548=CARTESIAN_POINT('Ctrl Pts',(94.7238093581253,68.2412014374427,20.5361449065188));
#14549=CARTESIAN_POINT('Ctrl Pts',(94.723801803216,68.2401978920712,20.5361127042178));
#14550=CARTESIAN_POINT('Ctrl Pts',(94.7237866940513,68.239194445798,20.5360805159898));
#14551=CARTESIAN_POINT('Ctrl Pts',(94.7233962973252,68.2132669940409,20.535248823501));
#14552=CARTESIAN_POINT('Ctrl Pts',(94.717966336322,68.1876601632331,20.5344349153156));
#14553=CARTESIAN_POINT('Ctrl Pts',(94.7077992174624,68.1638035573183,20.5336829222837));
#14554=CARTESIAN_POINT('Ctrl Pts',(94.6975900122553,68.1398481980181,20.5329278164093));
#14555=CARTESIAN_POINT('Ctrl Pts',(94.6827986631944,68.1181135768798,20.5322494015434));
#14556=CARTESIAN_POINT('Ctrl Pts',(94.6642559417254,68.0998243921369,20.531682009577));
#14557=CARTESIAN_POINT('Ctrl Pts',(94.6457221282774,68.0815439936147,20.5311148901888));
#14558=CARTESIAN_POINT('Ctrl Pts',(94.6237947291844,68.0670551271517,20.5306693176414));
#14559=CARTESIAN_POINT('Ctrl Pts',(94.5997058108546,68.0571748227405,20.530366218714));
#14560=CARTESIAN_POINT('Ctrl Pts',(94.5756229495031,68.047297002658,20.5300631959987));
#14561=CARTESIAN_POINT('Ctrl Pts',(94.5498409510113,68.0422146820021,20.5299082132557));
#14562=CARTESIAN_POINT('Ctrl Pts',(94.5238093581253,68.0422146820021,20.5299082132557));
#14563=CARTESIAN_POINT('Origin',(94.5238093581253,66.213414682002,20.5299082132559));
#14564=CARTESIAN_POINT('',(94.7238093581253,64.1846243673545,20.5361771200279));
#14565=CARTESIAN_POINT('Origin',(94.7238093581253,66.213414682002,20.5299082132559));
#14566=CARTESIAN_POINT('',(94.5238093581253,64.384614682002,20.5299082132556));
#14567=CARTESIAN_POINT('Ctrl Pts',(94.7238093581253,64.1846243673545,20.5361771200279));
#14568=CARTESIAN_POINT('Ctrl Pts',(94.7238093581253,64.1856279265616,20.5361449065188));
#14569=CARTESIAN_POINT('Ctrl Pts',(94.723801803216,64.1866314719328,20.5361127042179));
#14570=CARTESIAN_POINT('Ctrl Pts',(94.7237866940513,64.187634918206,20.5360805159897));
#14571=CARTESIAN_POINT('Ctrl Pts',(94.7233962973251,64.2135623699687,20.5352488234959));
#14572=CARTESIAN_POINT('Ctrl Pts',(94.7179663363215,64.2391692007721,20.534434915316));
#14573=CARTESIAN_POINT('Ctrl Pts',(94.7077992174624,64.2630258066858,20.5336829222839));
#14574=CARTESIAN_POINT('Ctrl Pts',(94.6975900122553,64.2869811659859,20.5329278164093));
#14575=CARTESIAN_POINT('Ctrl Pts',(94.6827986631945,64.3087157871242,20.532249401544));
#14576=CARTESIAN_POINT('Ctrl Pts',(94.6642559417254,64.3270049718671,20.5316820095775));
#14577=CARTESIAN_POINT('Ctrl Pts',(94.6457221282774,64.3452853703893,20.5311148901892));
#14578=CARTESIAN_POINT('Ctrl Pts',(94.6237947291844,64.3597742368524,20.530669317641));
#14579=CARTESIAN_POINT('Ctrl Pts',(94.5997058108546,64.3696545412636,20.5303662187137));
#14580=CARTESIAN_POINT('Ctrl Pts',(94.5756229495031,64.3795323613461,20.5300631959984));
#14581=CARTESIAN_POINT('Ctrl Pts',(94.5498409510113,64.384614682002,20.5299082132556));
#14582=CARTESIAN_POINT('Ctrl Pts',(94.5238093581253,64.384614682002,20.5299082132556));
#14583=CARTESIAN_POINT('Origin',(94.5238093581253,66.213414682002,20.5299082132559));
#14584=CARTESIAN_POINT('Origin',(92.3198093581253,63.4019205196681,7.73908232976852));
#14585=CARTESIAN_POINT('',(94.2238093581253,63.6015474793525,7.72687262186155));
#14586=CARTESIAN_POINT('',(94.2238093581253,63.4019205196681,7.53908232976852));
#14587=CARTESIAN_POINT('Origin',(94.2238093581253,63.4019205196681,7.73908232976852));
#14588=CARTESIAN_POINT('',(92.4559786075594,63.4019205196681,7.53908232976852));
#14589=CARTESIAN_POINT('',(92.3198093581253,63.4019205196681,7.53908232976852));
#14590=CARTESIAN_POINT('',(92.4674643538626,63.6015474793525,7.72687262186155));
#14591=CARTESIAN_POINT('Origin',(92.4682111315895,63.4019205196681,7.73908232976852));
#14592=CARTESIAN_POINT('',(92.3198093581253,63.6015474793525,7.72687262186155));
#14593=CARTESIAN_POINT('Ctrl Pts',(94.223283846825,63.6015791178428,7.72740202032952));
#14594=CARTESIAN_POINT('Ctrl Pts',(94.3018610870785,63.6015702180655,7.72725651469286));
#14595=CARTESIAN_POINT('Ctrl Pts',(94.4584282749672,63.6055459393557,7.79225699879776));
#14596=CARTESIAN_POINT('Ctrl Pts',(94.5234086965579,63.615122113286,7.94882579409161));
#14597=CARTESIAN_POINT('Ctrl Pts',(94.5232575378495,63.619927601256,8.02739814965783));
#14598=CARTESIAN_POINT('Ctrl Pts',(94.2231949371204,63.5986367934933,7.67698591783784));
#14599=CARTESIAN_POINT('Ctrl Pts',(94.3150663973982,63.5986264929428,7.67681713183333));
#14600=CARTESIAN_POINT('Ctrl Pts',(94.4981501521178,63.6032279099983,7.75221672198148));
#14601=CARTESIAN_POINT('Ctrl Pts',(94.5754421189999,63.6144181776538,7.93514870293025));
#14602=CARTESIAN_POINT('Ctrl Pts',(94.5758065586955,63.6200863601553,8.02748080740853));
#14603=CARTESIAN_POINT('Ctrl Pts',(94.2230185319448,63.5525967142286,7.57916666426904));
#14604=CARTESIAN_POINT('Ctrl Pts',(94.3412667857705,63.5525851806113,7.57895130492041));
#14605=CARTESIAN_POINT('Ctrl Pts',(94.5771260993877,63.557737397443,7.67515483412371));
#14606=CARTESIAN_POINT('Ctrl Pts',(94.6788953547084,63.5703218009357,7.91065745612953));
#14607=CARTESIAN_POINT('Ctrl Pts',(94.6802452330457,63.5767049317963,8.03031717009153));
#14608=CARTESIAN_POINT('Ctrl Pts',(94.2229367357865,63.4522442125103,7.53908312992692));
#14609=CARTESIAN_POINT('Ctrl Pts',(94.3534159818957,63.4522344197137,7.53884381851708));
#14610=CARTESIAN_POINT('Ctrl Pts',(94.6132906328058,63.4566090334093,7.64574810362753));
#14611=CARTESIAN_POINT('Ctrl Pts',(94.7231989605554,63.4672149745557,7.90548843499992));
#14612=CARTESIAN_POINT('Ctrl Pts',(94.723814283303,63.4725673166686,8.03676376933363));
#14613=CARTESIAN_POINT('Ctrl Pts',(94.2229319512648,63.4019205494742,7.53908314197771));
#14614=CARTESIAN_POINT('Ctrl Pts',(94.354126483802,63.4019116350287,7.53884022548624));
#14615=CARTESIAN_POINT('Ctrl Pts',(94.6155354760817,63.4058939082599,7.64735621181218));
#14616=CARTESIAN_POINT('Ctrl Pts',(94.7240514624076,63.415486983599,7.90876520409189));
#14617=CARTESIAN_POINT('Ctrl Pts',(94.7238085459161,63.4203015044147,8.03995973662904));
#14618=CARTESIAN_POINT('',(94.5238093581253,63.6198962653976,8.02687262186155));
#14619=CARTESIAN_POINT('',(94.7238093581253,63.4202693057132,8.03908232976852));
#14620=CARTESIAN_POINT('Origin',(94.5238093581253,63.4202693057132,8.03908232976852));
#14621=CARTESIAN_POINT('Origin',(94.2238093581253,63.4202693057132,8.03908232976852));
#14622=CARTESIAN_POINT('Origin',(94.2238093581253,63.6198962653976,8.02687262186155));
#14623=CARTESIAN_POINT('Origin',(94.5238093581253,63.6712203480251,12.1420956031442));
#14624=CARTESIAN_POINT('',(94.7238093581253,63.6712203480251,12.1420956031442));
#14625=CARTESIAN_POINT('',(94.5238093581253,63.8708473077095,12.1298858952372));
#14626=CARTESIAN_POINT('Ctrl Pts',(94.5232566926103,68.8069017161368,8.02739895243434));
#14627=CARTESIAN_POINT('Ctrl Pts',(94.5234080866697,68.8117072070076,7.94882654392232));
#14628=CARTESIAN_POINT('Ctrl Pts',(94.4584260718562,68.8212832900382,7.79225920702702));
#14629=CARTESIAN_POINT('Ctrl Pts',(94.3018603448287,68.8252591124949,7.72725709891879));
#14630=CARTESIAN_POINT('Ctrl Pts',(94.2232830440999,68.8252501988468,7.72740283126543));
#14631=CARTESIAN_POINT('Ctrl Pts',(94.575806005722,68.8067427100792,8.0274817369255));
#14632=CARTESIAN_POINT('Ctrl Pts',(94.575441835338,68.8124109084773,7.93514945398033));
#14633=CARTESIAN_POINT('Ctrl Pts',(94.4981480865272,68.8236012647511,7.75221877619408));
#14634=CARTESIAN_POINT('Ctrl Pts',(94.3150656364676,68.8282026371621,7.67681739236094));
#14635=CARTESIAN_POINT('Ctrl Pts',(94.2231939978621,68.8281923209193,7.67698644114933));
#14636=CARTESIAN_POINT('Ctrl Pts',(94.6802442186433,68.8501249974579,8.03031843304611));
#14637=CARTESIAN_POINT('Ctrl Pts',(94.6788946762063,68.8565081540329,7.91065832189308));
#14638=CARTESIAN_POINT('Ctrl Pts',(94.577123303275,68.8690923697933,7.67515790380956));
#14639=CARTESIAN_POINT('Ctrl Pts',(94.3412659551732,68.8742446912025,7.5789518856871));
#14640=CARTESIAN_POINT('Ctrl Pts',(94.2230173220165,68.8742331396686,7.5791675807817));
#14641=CARTESIAN_POINT('Ctrl Pts',(94.7238142895823,68.9542619925603,8.03676511278997));
#14642=CARTESIAN_POINT('Ctrl Pts',(94.7231993402265,68.9596143534347,7.90548931682401));
#14643=CARTESIAN_POINT('Ctrl Pts',(94.6132887653277,68.9702202669471,7.64574972987607));
#14644=CARTESIAN_POINT('Ctrl Pts',(94.3534151001415,68.9745949593793,7.5388434496218));
#14645=CARTESIAN_POINT('Ctrl Pts',(94.2229354004754,68.9745851513929,7.53908313239205));
#14646=CARTESIAN_POINT('Ctrl Pts',(94.7238085434067,69.0065278103178,8.03996107926583));
#14647=CARTESIAN_POINT('Ctrl Pts',(94.7240518390007,69.011342347916,7.90876608940835));
#14648=CARTESIAN_POINT('Ctrl Pts',(94.6155328657314,69.0209353599507,7.6473588221624));
#14649=CARTESIAN_POINT('Ctrl Pts',(94.3541255984856,69.0249177427954,7.53883984889315));
#14650=CARTESIAN_POINT('Ctrl Pts',(94.2229306086281,69.0249088144378,7.53908314448714));
#14651=CARTESIAN_POINT('',(94.2238093581253,68.8252818846517,7.72687262186155));
#14652=CARTESIAN_POINT('',(94.2238093581253,69.024908844336,7.53908232976852));
#14653=CARTESIAN_POINT('Origin',(94.2238093581253,69.024908844336,7.73908232976852));
#14654=CARTESIAN_POINT('Origin',(94.2238093581253,69.0065600582908,8.03908232976852));
#14655=CARTESIAN_POINT('Origin',(94.2238093581253,68.8069330986065,8.02687262186155));
#14656=CARTESIAN_POINT('Origin',(92.3198093581253,69.024908844336,7.73908232976852));
#14657=CARTESIAN_POINT('',(92.4674643538626,68.8252818846516,7.72687262186155));
#14658=CARTESIAN_POINT('',(92.4559786075594,69.024908844336,7.53908232976852));
#14659=CARTESIAN_POINT('Origin',(92.4682111315895,69.024908844336,7.73908232976852));
#14660=CARTESIAN_POINT('',(92.3198093581253,69.024908844336,7.53908232976852));
#14661=CARTESIAN_POINT('',(92.3198093581253,68.8252818846516,7.72687262186155));
#14662=CARTESIAN_POINT('Origin',(94.7238093581253,68.042214682002,20.5299082132559));
#14663=CARTESIAN_POINT('',(93.2548305464412,68.042214682002,20.5299082132558));
#14664=CARTESIAN_POINT('',(96.2480603563448,68.0422146820021,20.529908213256));
#14665=CARTESIAN_POINT('',(93.2505315565122,68.042214682002,20.5299082132558));
#14666=CARTESIAN_POINT('',(96.2480603563448,68.042214682002,20.5299082132556));
#14667=CARTESIAN_POINT('',(93.060647994234,68.2320982442802,17.4253394127216));
#14668=CARTESIAN_POINT('Origin',(96.2480603563448,66.213414682002,20.5299082132559));
#14669=CARTESIAN_POINT('',(93.2548305464412,64.384614682002,20.5299082132555));
#14670=CARTESIAN_POINT('',(96.2480603563448,64.384614682002,20.5299082132556));
#14671=CARTESIAN_POINT('Origin',(93.2548305464412,66.213414682002,20.5299082132559));
#14672=CARTESIAN_POINT('Origin',(94.7238093581253,63.5900617330492,7.53908232976852));
#14673=CARTESIAN_POINT('',(93.2505315565121,64.384614682002,20.5299082132555));
#14674=CARTESIAN_POINT('',(92.6648466413898,63.7989297668797,10.954044496473));
#14675=CARTESIAN_POINT('',(96.2480603563448,64.384614682002,20.5299082132556));
#14676=CARTESIAN_POINT('Origin',(94.5238093581253,60.4335325415027,18.6375085448878));
#14677=CARTESIAN_POINT('',(94.5238093581253,60.1174146820022,20.529908213256));
#14678=CARTESIAN_POINT('',(94.5238093581253,60.8821330986066,8.02687262186155));
#14679=CARTESIAN_POINT('',(94.5238093581253,60.2339055818183,18.6252988369809));
#14680=CARTESIAN_POINT('',(94.7238093581253,61.081760058291,8.03908232976852));
#14681=CARTESIAN_POINT('Origin',(94.5238093581253,61.081760058291,8.03908232976852));
#14682=CARTESIAN_POINT('',(94.7238093581253,60.3174049966497,20.5361771200281));
#14683=CARTESIAN_POINT('',(94.7238093581253,60.4335325415027,18.6375085448878));
#14684=CARTESIAN_POINT('Ctrl Pts',(94.7238093581253,60.3174049966497,20.5361771200281));
#14685=CARTESIAN_POINT('Ctrl Pts',(94.7238093581253,60.3164014374428,20.536144906519));
#14686=CARTESIAN_POINT('Ctrl Pts',(94.723801803216,60.3153978920713,20.5361127042181));
#14687=CARTESIAN_POINT('Ctrl Pts',(94.7237866940513,60.3143944457981,20.5360805159901));
#14688=CARTESIAN_POINT('Ctrl Pts',(94.7233962973252,60.288466994041,20.5352488235007));
#14689=CARTESIAN_POINT('Ctrl Pts',(94.717966336322,60.2628601632332,20.5344349153164));
#14690=CARTESIAN_POINT('Ctrl Pts',(94.7077992174624,60.2390035573184,20.5336829222843));
#14691=CARTESIAN_POINT('Ctrl Pts',(94.6975900122553,60.2150481980183,20.5329278164097));
#14692=CARTESIAN_POINT('Ctrl Pts',(94.6827986631945,60.19331357688,20.5322494015435));
#14693=CARTESIAN_POINT('Ctrl Pts',(94.6642559417254,60.175024392137,20.5316820095771));
#14694=CARTESIAN_POINT('Ctrl Pts',(94.6457221282774,60.1567439936148,20.5311148901889));
#14695=CARTESIAN_POINT('Ctrl Pts',(94.6237947291845,60.1422551271517,20.5306693176415));
#14696=CARTESIAN_POINT('Ctrl Pts',(94.5997058108546,60.1323748227406,20.5303662187142));
#14697=CARTESIAN_POINT('Ctrl Pts',(94.5756229495031,60.122497002658,20.5300631959989));
#14698=CARTESIAN_POINT('Ctrl Pts',(94.5498409510113,60.1174146820021,20.5299082132558));
#14699=CARTESIAN_POINT('Ctrl Pts',(94.5238093581253,60.1174146820021,20.5299082132559));
#14700=CARTESIAN_POINT('Ctrl Pts',(94.5232579220507,60.8821017839367,8.0273977847557));
#14701=CARTESIAN_POINT('Ctrl Pts',(94.5234089737848,60.8869072705882,7.94882545325271));
#14702=CARTESIAN_POINT('Ctrl Pts',(94.45842927639,60.896483485835,7.79225599504854));
#14703=CARTESIAN_POINT('Ctrl Pts',(94.3018614244715,60.9004591611418,7.72725624913066));
#14704=CARTESIAN_POINT('Ctrl Pts',(94.2232842117038,60.9004502676691,7.72740165172078));
#14705=CARTESIAN_POINT('Ctrl Pts',(94.5758068100442,60.881943137385,8.02748038489738));
#14706=CARTESIAN_POINT('Ctrl Pts',(94.5754422479379,60.8876113126605,7.93514836153741));
#14707=CARTESIAN_POINT('Ctrl Pts',(94.498151091027,60.8988015400343,7.75221578824503));
#14708=CARTESIAN_POINT('Ctrl Pts',(94.3150667432824,60.9034029773829,7.67681701341049));
#14709=CARTESIAN_POINT('Ctrl Pts',(94.2231953640596,60.9033926839653,7.67698567997158));
#14710=CARTESIAN_POINT('Ctrl Pts',(94.6802456960105,60.9253241734069,8.03031659590322));
#14711=CARTESIAN_POINT('Ctrl Pts',(94.6788956649957,60.9317072925786,7.91065706248209));
#14712=CARTESIAN_POINT('Ctrl Pts',(94.5771273722495,60.944291781845,7.67515343634322));
#14713=CARTESIAN_POINT('Ctrl Pts',(94.3412671633194,60.9494439510106,7.57895103927417));
#14714=CARTESIAN_POINT('Ctrl Pts',(94.2230190819159,60.9494324255372,7.5791662460145));
#14715=CARTESIAN_POINT('Ctrl Pts',(94.7238142804475,61.0294620722336,8.0367631586678));
#14716=CARTESIAN_POINT('Ctrl Pts',(94.723198787981,61.0348144058186,7.90548803416426));
#14717=CARTESIAN_POINT('Ctrl Pts',(94.6132914816667,61.0454203595258,7.64574736441723));
#14718=CARTESIAN_POINT('Ctrl Pts',(94.3534163826999,61.049794937432,7.53884398619389));
#14719=CARTESIAN_POINT('Ctrl Pts',(94.22293734275,61.0497851515396,7.53908312880769));
#14720=CARTESIAN_POINT('Ctrl Pts',(94.7238085470555,61.0817278819858,8.03995912633573));
#14721=CARTESIAN_POINT('Ctrl Pts',(94.724051291234,61.0865423951732,7.90876480166657));
#14722=CARTESIAN_POINT('Ctrl Pts',(94.6155366626144,61.0961354992872,7.64735502527937));
#14723=CARTESIAN_POINT('Ctrl Pts',(94.3541268862273,61.1001177226938,7.53884039665985));
#14724=CARTESIAN_POINT('Ctrl Pts',(94.2229325615581,61.1001088145718,7.53908314083838));
#14725=CARTESIAN_POINT('',(94.2238093581253,60.9004818846518,7.72687262186155));
#14726=CARTESIAN_POINT('',(94.2238093581253,61.1001088443361,7.53908232976852));
#14727=CARTESIAN_POINT('Origin',(94.2238093581253,61.1001088443361,7.73908232976852));
#14728=CARTESIAN_POINT('Origin',(94.2238093581253,61.081760058291,8.03908232976852));
#14729=CARTESIAN_POINT('Origin',(94.2238093581253,60.8821330986066,8.02687262186155));
#14730=CARTESIAN_POINT('Origin',(92.3198093581253,61.1001088443361,7.73908232976852));
#14731=CARTESIAN_POINT('',(92.4674643538626,60.9004818846517,7.72687262186155));
#14732=CARTESIAN_POINT('',(92.4559786075594,61.1001088443361,7.53908232976852));
#14733=CARTESIAN_POINT('Origin',(92.4682111315895,61.1001088443361,7.73908232976852));
#14734=CARTESIAN_POINT('',(92.3198093581253,61.1001088443361,7.53908232976852));
#14735=CARTESIAN_POINT('',(92.3198093581253,60.9004818846517,7.72687262186155));
#14736=CARTESIAN_POINT('Origin',(94.5238093581253,58.2886146820021,20.5299082132559));
#14737=CARTESIAN_POINT('',(94.5238093581253,56.4598146820021,20.5299082132561));
#14738=CARTESIAN_POINT('Origin',(94.5238093581253,58.2886146820021,20.5299082132559));
#14739=CARTESIAN_POINT('',(94.7238093581253,56.2598243673546,20.5361771200286));
#14740=CARTESIAN_POINT('Origin',(94.7238093581253,58.2886146820021,20.5299082132559));
#14741=CARTESIAN_POINT('Ctrl Pts',(94.7238093581253,56.2598243673546,20.5361771200286));
#14742=CARTESIAN_POINT('Ctrl Pts',(94.7238093581253,56.2608279265615,20.5361449065195));
#14743=CARTESIAN_POINT('Ctrl Pts',(94.723801803216,56.2618314719329,20.536112704218));
#14744=CARTESIAN_POINT('Ctrl Pts',(94.7237866940513,56.2628349182061,20.53608051599));
#14745=CARTESIAN_POINT('Ctrl Pts',(94.7233962973252,56.2887623699633,20.5352488235007));
#14746=CARTESIAN_POINT('Ctrl Pts',(94.717966336322,56.3143692007711,20.5344349153166));
#14747=CARTESIAN_POINT('Ctrl Pts',(94.7077992174624,56.3382258066859,20.5336829222844));
#14748=CARTESIAN_POINT('Ctrl Pts',(94.6975900122553,56.362181165986,20.5329278164097));
#14749=CARTESIAN_POINT('Ctrl Pts',(94.6827986631945,56.3839157871243,20.5322494015435));
#14750=CARTESIAN_POINT('Ctrl Pts',(94.6642559417254,56.4022049718672,20.5316820095772));
#14751=CARTESIAN_POINT('Ctrl Pts',(94.6457221282774,56.4204853703895,20.531114890189));
#14752=CARTESIAN_POINT('Ctrl Pts',(94.6237947291844,56.4349742368525,20.5306693176415));
#14753=CARTESIAN_POINT('Ctrl Pts',(94.5997058108546,56.4448545412637,20.5303662187142));
#14754=CARTESIAN_POINT('Ctrl Pts',(94.5756229495031,56.4547323613462,20.5300631959989));
#14755=CARTESIAN_POINT('Ctrl Pts',(94.5498409510113,56.4598146820021,20.5299082132558));
#14756=CARTESIAN_POINT('Ctrl Pts',(94.5238093581253,56.4598146820021,20.5299082132558));
#14757=CARTESIAN_POINT('Origin',(92.3198093581253,55.4771205196682,7.73908232976852));
#14758=CARTESIAN_POINT('',(94.2238093581253,55.6767474793525,7.72687262186155));
#14759=CARTESIAN_POINT('',(94.2238093581253,55.4771205196682,7.53908232976852));
#14760=CARTESIAN_POINT('Origin',(94.2238093581253,55.4771205196682,7.73908232976852));
#14761=CARTESIAN_POINT('',(92.4559786075594,55.4771205196682,7.53908232976852));
#14762=CARTESIAN_POINT('',(92.3198093581253,55.4771205196682,7.53908232976852));
#14763=CARTESIAN_POINT('',(92.4674643538626,55.6767474793525,7.72687262186155));
#14764=CARTESIAN_POINT('Origin',(92.4682111315895,55.4771205196682,7.73908232976852));
#14765=CARTESIAN_POINT('',(92.3198093581253,55.6767474793525,7.72687262186155));
#14766=CARTESIAN_POINT('Ctrl Pts',(94.2232850784551,55.6767790452419,7.7274007761149));
#14767=CARTESIAN_POINT('Ctrl Pts',(94.3018622259402,55.6767701667449,7.72725561829542));
#14768=CARTESIAN_POINT('Ctrl Pts',(94.4584316552157,55.6807457328253,7.79225361069671));
#14769=CARTESIAN_POINT('Ctrl Pts',(94.5234096323288,55.6903220462123,7.9488246435988));
#14770=CARTESIAN_POINT('Ctrl Pts',(94.5232588346956,55.6951275297324,8.027396917949));
#14771=CARTESIAN_POINT('Ctrl Pts',(94.2231963782306,55.6738364105273,7.67698511494487));
#14772=CARTESIAN_POINT('Ctrl Pts',(94.315067564921,55.6738261340537,7.67681673210307));
#14773=CARTESIAN_POINT('Ctrl Pts',(94.498153321346,55.6784276196066,7.75221357021625));
#14774=CARTESIAN_POINT('Ctrl Pts',(94.5754425542226,55.6896177512926,7.93514755056846));
#14775=CARTESIAN_POINT('Ctrl Pts',(94.5758074070963,55.6952859094029,8.0274793812456));
#14776=CARTESIAN_POINT('Ctrl Pts',(94.22302038834,55.6277974750671,7.57916524829561));
#14777=CARTESIAN_POINT('Ctrl Pts',(94.3412680601699,55.6277859689392,7.57895040405597));
#14778=CARTESIAN_POINT('Ctrl Pts',(94.5771304006392,55.6329380245463,7.67515010978698));
#14779=CARTESIAN_POINT('Ctrl Pts',(94.6788964068003,55.645522718676,7.91065612710319));
#14780=CARTESIAN_POINT('Ctrl Pts',(94.6802468004782,55.6519058100803,8.03031523166441));
#14781=CARTESIAN_POINT('Ctrl Pts',(94.2229387845553,55.5274442123559,7.53908312615218));
#14782=CARTESIAN_POINT('Ctrl Pts',(94.3534173347981,55.5274344428637,7.53884438449019));
#14783=CARTESIAN_POINT('Ctrl Pts',(94.6132934980899,55.5318089357544,7.64574560846313));
#14784=CARTESIAN_POINT('Ctrl Pts',(94.7231983780521,55.5424149192992,7.90548708199319));
#14785=CARTESIAN_POINT('Ctrl Pts',(94.7238142736612,55.547767232627,8.03676170806778));
#14786=CARTESIAN_POINT('Ctrl Pts',(94.2229340112733,55.4771205493332,7.53908313813518));
#14787=CARTESIAN_POINT('Ctrl Pts',(94.3541278421801,55.4771116562315,7.53884080325705));
#14788=CARTESIAN_POINT('Ctrl Pts',(94.6155394811583,55.4810937612834,7.64735220673549));
#14789=CARTESIAN_POINT('Ctrl Pts',(94.7240508846368,55.49068693375,7.90876384571379));
#14790=CARTESIAN_POINT('Ctrl Pts',(94.7238085497587,55.4955014288175,8.0399576766206));
#14791=CARTESIAN_POINT('',(94.5238093581253,55.6950962653977,8.02687262186155));
#14792=CARTESIAN_POINT('',(94.7238093581253,55.4954693057133,8.03908232976852));
#14793=CARTESIAN_POINT('Origin',(94.5238093581253,55.4954693057133,8.03908232976852));
#14794=CARTESIAN_POINT('Origin',(94.2238093581253,55.4954693057133,8.03908232976852));
#14795=CARTESIAN_POINT('Origin',(94.2238093581253,55.6950962653977,8.02687262186155));
#14796=CARTESIAN_POINT('Origin',(94.5238093581253,55.7611879123934,12.3835431462985));
#14797=CARTESIAN_POINT('',(94.7238093581253,55.7611879123934,12.3835431462985));
#14798=CARTESIAN_POINT('',(94.5238093581253,55.9608148720778,12.3713334383915));
#14799=CARTESIAN_POINT('Origin',(94.7238093581253,60.1174146820021,20.5299082132559));
#14800=CARTESIAN_POINT('',(93.2548305464412,60.1174146820021,20.5299082132562));
#14801=CARTESIAN_POINT('',(96.2480603563448,60.1174146820022,20.529908213256));
#14802=CARTESIAN_POINT('',(93.2505315565122,60.1174146820021,20.5299082132562));
#14803=CARTESIAN_POINT('',(96.2480603563449,60.1174146820021,20.5299082132564));
#14804=CARTESIAN_POINT('',(93.060647994234,60.3072982442803,17.4253394127216));
#14805=CARTESIAN_POINT('Origin',(96.2480603563448,58.2886146820021,20.5299082132559));
#14806=CARTESIAN_POINT('',(93.2548305464412,56.4598146820021,20.5299082132561));
#14807=CARTESIAN_POINT('',(96.2480603563448,56.4598146820021,20.5299082132561));
#14808=CARTESIAN_POINT('Origin',(93.2548305464412,58.2886146820021,20.5299082132559));
#14809=CARTESIAN_POINT('Origin',(94.7238093581253,55.6652617330493,7.53908232976852));
#14810=CARTESIAN_POINT('',(93.2505315565122,56.4598146820021,20.5299082132561));
#14811=CARTESIAN_POINT('',(92.6648466413898,55.8741297668797,10.954044496473));
#14812=CARTESIAN_POINT('',(96.2480603563448,56.4598146820021,20.5299082132561));
#14813=CARTESIAN_POINT('Origin',(93.0315762801923,60.2383358003514,18.7143400325696));
#14814=CARTESIAN_POINT('',(93.0949773181267,60.1174146820021,20.5299082132564));
#14815=CARTESIAN_POINT('',(93.2560441923406,60.3191752035714,25.1509838962073));
#14816=CARTESIAN_POINT('',(93.0315762801923,60.038526156035,18.7230639100426));
#14817=CARTESIAN_POINT('',(93.0561660269368,60.5189848478878,25.1492399180748));
#14818=CARTESIAN_POINT('Origin',(93.2560441923406,60.5189848478878,25.1422600187343));
#14819=CARTESIAN_POINT('',(92.8949428080257,60.3174096278687,20.5324109862514));
#14820=CARTESIAN_POINT('',(92.8316981147885,60.2383358003514,18.7213199319101));
#14821=CARTESIAN_POINT('Ctrl Pts',(92.8949428088103,60.3174093987759,20.5324110087184));
#14822=CARTESIAN_POINT('Ctrl Pts',(92.8949431982341,60.3169233810843,20.5324221381058));
#14823=CARTESIAN_POINT('Ctrl Pts',(92.8949454605424,60.3164373898793,20.532433200182));
#14824=CARTESIAN_POINT('Ctrl Pts',(92.8950628136655,60.3026288051416,20.5327456167752));
#14825=CARTESIAN_POINT('Ctrl Pts',(92.896574403361,60.2893989040726,20.5329951595002));
#14826=CARTESIAN_POINT('Ctrl Pts',(92.9020903028861,60.2637743863536,20.5333852406168));
#14827=CARTESIAN_POINT('Ctrl Pts',(92.9060372379616,60.2513661129836,20.5335281340337));
#14828=CARTESIAN_POINT('Ctrl Pts',(92.9163710403936,60.2271073490037,20.5337136237958));
#14829=CARTESIAN_POINT('Ctrl Pts',(92.9227651241269,60.2153981967765,20.5337526473576));
#14830=CARTESIAN_POINT('Ctrl Pts',(92.9371403589431,60.1942888358238,20.533721614001));
#14831=CARTESIAN_POINT('Ctrl Pts',(92.944969211574,60.1847807689963,20.5336594261638));
#14832=CARTESIAN_POINT('Ctrl Pts',(92.9539205740051,60.1758308222656,20.5335457902573));
#14833=CARTESIAN_POINT('Ctrl Pts',(92.9541658078861,60.1755869566337,20.5335426476898));
#14834=CARTESIAN_POINT('Ctrl Pts',(92.9638730544192,60.1659861437916,20.5334170981067));
#14835=CARTESIAN_POINT('Ctrl Pts',(92.9742627087029,60.157658377041,20.5332394648038));
#14836=CARTESIAN_POINT('Ctrl Pts',(92.9959420032208,60.1435239433474,20.5327953637648));
#14837=CARTESIAN_POINT('Ctrl Pts',(93.007163743897,60.1376130796844,20.5325336499476));
#14838=CARTESIAN_POINT('Ctrl Pts',(93.0311926844583,60.1276709884046,20.5319116575981));
#14839=CARTESIAN_POINT('Ctrl Pts',(93.0439312625627,60.1237958509576,20.5315501649578));
#14840=CARTESIAN_POINT('Ctrl Pts',(93.0693256260446,60.1187346155183,20.5307712455532));
#14841=CARTESIAN_POINT('Ctrl Pts',(93.081960907115,60.1174354030759,20.530357009653));
#14842=CARTESIAN_POINT('Ctrl Pts',(93.0946728622023,60.1174149270691,20.5299135206515));
#14843=CARTESIAN_POINT('Ctrl Pts',(93.2565256934045,60.3191543669035,25.1504916038279));
#14844=CARTESIAN_POINT('Ctrl Pts',(93.2590713126601,60.3225017436644,25.2271620315313));
#14845=CARTESIAN_POINT('Ctrl Pts',(93.3261714711282,60.3290796019368,25.3778195519238));
#14846=CARTESIAN_POINT('Ctrl Pts',(93.4789365827005,60.3317937809823,25.4399826259297));
#14847=CARTESIAN_POINT('Ctrl Pts',(93.5556523377534,60.3317958394782,25.4400297831735));
#14848=CARTESIAN_POINT('Ctrl Pts',(93.2040756246394,60.3190923355084,25.1522424562928));
#14849=CARTESIAN_POINT('Ctrl Pts',(93.207444617711,60.3230399716191,25.2423308243082));
#14850=CARTESIAN_POINT('Ctrl Pts',(93.2869090771936,60.330738421398,25.4186298292251));
#14851=CARTESIAN_POINT('Ctrl Pts',(93.4657891273916,60.3338905258751,25.4910000686368));
#14852=CARTESIAN_POINT('Ctrl Pts',(93.5556167693288,60.333892982729,25.4910552833643));
#14853=CARTESIAN_POINT('Ctrl Pts',(93.0998259580007,60.3625900707849,25.1538183906281));
#14854=CARTESIAN_POINT('Ctrl Pts',(93.1048014220095,60.3670348265806,25.2705302570411));
#14855=CARTESIAN_POINT('Ctrl Pts',(93.2088652528626,60.3757046556507,25.4978975198931));
#14856=CARTESIAN_POINT('Ctrl Pts',(93.439709548801,60.3792474004099,25.5906600064526));
#14857=CARTESIAN_POINT('Ctrl Pts',(93.5555456202868,60.3792501051201,25.5907310211357));
#14858=CARTESIAN_POINT('Ctrl Pts',(93.0562148707973,60.4667023514203,25.1507256783087));
#14859=CARTESIAN_POINT('Ctrl Pts',(93.0610704209623,60.4704297320141,25.2787735520292));
#14860=CARTESIAN_POINT('Ctrl Pts',(93.1739910801609,60.477723343798,25.5290784256521));
#14861=CARTESIAN_POINT('Ctrl Pts',(93.4279219927125,60.4807182726819,25.6317113704716));
#14862=CARTESIAN_POINT('Ctrl Pts',(93.5555145115795,60.4807205663605,25.6317900187372));
#14863=CARTESIAN_POINT('Ctrl Pts',(93.0561390029734,60.5189640780893,25.1484470737509));
#14864=CARTESIAN_POINT('Ctrl Pts',(93.0603947230651,60.522317140448,25.2764433306386));
#14865=CARTESIAN_POINT('Ctrl Pts',(93.1724238690934,60.5289056135035,25.5279447342813));
#14866=CARTESIAN_POINT('Ctrl Pts',(93.4274454115008,60.5316239409551,25.6317112920069));
#14867=CARTESIAN_POINT('Ctrl Pts',(93.5555123734133,60.5316260032231,25.6317900148413));
#14868=CARTESIAN_POINT('',(93.5551760178804,60.3318163287771,25.4405132641887));
#14869=CARTESIAN_POINT('',(93.5547190695032,60.5316259730935,25.6317888647104));
#14870=CARTESIAN_POINT('Origin',(93.5551760178804,60.5316259730936,25.4317893867157));
#14871=CARTESIAN_POINT('Origin',(93.5558614404463,60.5185277244079,25.1317901697235));
#14872=CARTESIAN_POINT('Origin',(93.5558614404463,60.3187180800915,25.1405140471966));
#14873=CARTESIAN_POINT('Ctrl Pts',(93.0956804322028,56.4598462665279,20.5407958361627));
#14874=CARTESIAN_POINT('Ctrl Pts',(93.0849415300641,56.458227163544,20.2636138467991));
#14875=CARTESIAN_POINT('Ctrl Pts',(93.0528116314686,56.6373337233703,19.4343098728724));
#14876=CARTESIAN_POINT('Ctrl Pts',(93.0161745062327,57.8212024206742,18.4886742785827));
#14877=CARTESIAN_POINT('Ctrl Pts',(93.0319231609824,59.5959086951804,18.8951601221041));
#14878=CARTESIAN_POINT('Ctrl Pts',(93.0743392152562,60.1208929257289,19.9899573112635));
#14879=CARTESIAN_POINT('Ctrl Pts',(93.0956804690255,60.1173801846218,20.5407967866351));
#14880=CARTESIAN_POINT('Ctrl Pts',(93.0432508208279,56.4599354448126,20.5426236565648));
#14881=CARTESIAN_POINT('Ctrl Pts',(93.0326901284939,56.4580318689394,20.2655156108414));
#14882=CARTESIAN_POINT('Ctrl Pts',(93.0010834127125,56.6363087337487,19.4359135897037));
#14883=CARTESIAN_POINT('Ctrl Pts',(92.9650194951682,57.820610414214,18.4885331732296));
#14884=CARTESIAN_POINT('Ctrl Pts',(92.9805235383857,59.5972111606207,18.8958954054121));
#14885=CARTESIAN_POINT('Ctrl Pts',(93.0222637672794,60.1213706606122,19.9919331204089));
#14886=CARTESIAN_POINT('Ctrl Pts',(93.0432508569355,60.1172909895933,20.5426245964046));
#14887=CARTESIAN_POINT('Ctrl Pts',(92.938161678945,56.4161073621681,20.5465574168517));
#14888=CARTESIAN_POINT('Ctrl Pts',(92.9279448201041,56.4139286837622,20.2627241322914));
#14889=CARTESIAN_POINT('Ctrl Pts',(92.8973583472713,56.5956212102774,19.412797345351));
#14890=CARTESIAN_POINT('Ctrl Pts',(92.8624076256741,57.8088013655273,18.4409282035275));
#14891=CARTESIAN_POINT('Ctrl Pts',(92.8774400827604,59.6299537304258,18.8590027818512));
#14892=CARTESIAN_POINT('Ctrl Pts',(92.9178580065837,60.165755355033,19.9825043192951));
#14893=CARTESIAN_POINT('Ctrl Pts',(92.9381617130038,60.1611189727481,20.5465583560803));
#14894=CARTESIAN_POINT('Ctrl Pts',(92.8948043961852,56.3105109175031,20.5486999124347));
#14895=CARTESIAN_POINT('Ctrl Pts',(92.8843457556132,56.3085858313041,20.2488887313116));
#14896=CARTESIAN_POINT('Ctrl Pts',(92.8530331257511,56.5017780410817,19.3516104523753));
#14897=CARTESIAN_POINT('Ctrl Pts',(92.8173035886379,57.7826401100169,18.3275816482025));
#14898=CARTESIAN_POINT('Ctrl Pts',(92.8326613814498,59.7035494827353,18.7678584615944));
#14899=CARTESIAN_POINT('Ctrl Pts',(92.8740200945067,60.2708615059731,19.9528917606617));
#14900=CARTESIAN_POINT('Ctrl Pts',(92.8948044324766,60.2667152823148,20.5487009311653));
#14901=CARTESIAN_POINT('Ctrl Pts',(92.8955392882688,56.2572841496731,20.5489919756949));
#14902=CARTESIAN_POINT('Ctrl Pts',(92.8847873336615,56.2554927285128,20.2411082657156));
#14903=CARTESIAN_POINT('Ctrl Pts',(92.8526193840826,56.4544601304171,19.3199578438307));
#14904=CARTESIAN_POINT('Ctrl Pts',(92.81593997003,57.7694459826008,18.2696279235095));
#14905=CARTESIAN_POINT('Ctrl Pts',(92.8317068454533,59.7406736088813,18.7211131623025));
#14906=CARTESIAN_POINT('Ctrl Pts',(92.8741721345534,60.3238297984756,19.9371404608923));
#14907=CARTESIAN_POINT('Ctrl Pts',(92.8955393251148,60.3199419794155,20.5489930318555));
#14908=CARTESIAN_POINT('',(93.0949773181266,56.4598146820021,20.529908213256));
#14909=CARTESIAN_POINT('Origin',(93.0949773181266,58.2886146820021,20.5299082132559));
#14910=CARTESIAN_POINT('',(92.8949428033989,56.2598196243198,20.5324108537547));
#14911=CARTESIAN_POINT('Origin',(92.8950991527228,58.2886146820021,20.5368881125964));
#14912=CARTESIAN_POINT('Ctrl Pts',(92.8949428033372,56.2598196243608,20.5324108519827));
#14913=CARTESIAN_POINT('Ctrl Pts',(92.8949431930103,56.2603056117229,20.5324219813826));
#14914=CARTESIAN_POINT('Ctrl Pts',(92.8949454553178,56.2607915725971,20.5324330434751));
#14915=CARTESIAN_POINT('Ctrl Pts',(92.8950628089616,56.2746001909371,20.5327454810582));
#14916=CARTESIAN_POINT('Ctrl Pts',(92.8965744010503,56.2878301504229,20.5329950425437));
#14917=CARTESIAN_POINT('Ctrl Pts',(92.9020903047586,56.3134547554799,20.5333851558015));
#14918=CARTESIAN_POINT('Ctrl Pts',(92.9060372385818,56.3258630586923,20.5335280628347));
#14919=CARTESIAN_POINT('Ctrl Pts',(92.9163710441344,56.3501218932016,20.5337135761683));
#14920=CARTESIAN_POINT('Ctrl Pts',(92.9227651360785,56.3618310837945,20.533752609282));
#14921=CARTESIAN_POINT('Ctrl Pts',(92.9371403757329,56.3829404829598,20.5337215903745));
#14922=CARTESIAN_POINT('Ctrl Pts',(92.9449692207218,56.3924485534293,20.5336594079404));
#14923=CARTESIAN_POINT('Ctrl Pts',(92.9539205734977,56.4013985023661,20.5335457763921));
#14924=CARTESIAN_POINT('Ctrl Pts',(92.9541658073828,56.4016423683234,20.5335426339393));
#14925=CARTESIAN_POINT('Ctrl Pts',(92.9638730465175,56.4112431864214,20.5334170889409));
#14926=CARTESIAN_POINT('Ctrl Pts',(92.9742626918673,56.419570955514,20.533239458694));
#14927=CARTESIAN_POINT('Ctrl Pts',(92.9959419842593,56.433705403398,20.5327953616115));
#14928=CARTESIAN_POINT('Ctrl Pts',(93.0071637339835,56.4396162758051,20.5325336486293));
#14929=CARTESIAN_POINT('Ctrl Pts',(93.0311926456481,56.4495583586258,20.5319116582732));
#14930=CARTESIAN_POINT('Ctrl Pts',(93.0439311822283,56.4534334881759,20.5315501670921));
#14931=CARTESIAN_POINT('Ctrl Pts',(93.0693255426141,56.458494739974,20.530771248304));
#14932=CARTESIAN_POINT('Ctrl Pts',(93.0819608651465,56.45979396086,20.5303570111173));
#14933=CARTESIAN_POINT('Ctrl Pts',(93.0946728622023,56.4598144369344,20.5299135206517));
#14934=CARTESIAN_POINT('Origin',(93.1145262677904,56.2351823704149,21.0897168872415));
#14935=CARTESIAN_POINT('',(93.0561660269368,56.0582445161165,25.1492399180748));
#14936=CARTESIAN_POINT('',(92.9146481023865,56.2351823704149,21.096696786582));
#14937=CARTESIAN_POINT('',(93.2560441923406,56.2580541604329,25.1509838962073));
#14938=CARTESIAN_POINT('Origin',(93.2560441923406,56.0582445161165,25.1422600187343));
#14939=CARTESIAN_POINT('',(93.1145262677904,56.4349920147313,21.0984407647145));
#14940=CARTESIAN_POINT('Ctrl Pts',(93.5556518166445,56.245433502741,25.4400303134501));
#14941=CARTESIAN_POINT('Ctrl Pts',(93.4789361026275,56.2454355674731,25.439983013424));
#14942=CARTESIAN_POINT('Ctrl Pts',(93.3261700528443,56.2481496985201,25.3778210198326));
#14943=CARTESIAN_POINT('Ctrl Pts',(93.2590709299247,56.2547275999739,25.2271625277791));
#14944=CARTESIAN_POINT('Ctrl Pts',(93.2565251652733,56.2580749750332,25.1504921424662));
#14945=CARTESIAN_POINT('Ctrl Pts',(93.5556161593461,56.243336221975,25.4910556270937));
#14946=CARTESIAN_POINT('Ctrl Pts',(93.4657886345328,56.2433386858924,25.4910002464455));
#14947=CARTESIAN_POINT('Ctrl Pts',(93.286907751992,56.2464908152677,25.4186311901202));
#14948=CARTESIAN_POINT('Ctrl Pts',(93.2074444456856,56.25418922008,25.2423313184498));
#14949=CARTESIAN_POINT('Ctrl Pts',(93.2040752876884,56.2581368485926,25.1522430731086));
#14950=CARTESIAN_POINT('Ctrl Pts',(93.55554483261,56.197979667938,25.5907317032068));
#14951=CARTESIAN_POINT('Ctrl Pts',(93.4397090087747,56.1979823807342,25.5906604758412));
#14952=CARTESIAN_POINT('Ctrl Pts',(93.2088633582731,56.2015250790877,25.4978996109695));
#14953=CARTESIAN_POINT('Ctrl Pts',(93.1048009213422,56.2101950012834,25.2705308334616));
#14954=CARTESIAN_POINT('Ctrl Pts',(93.099825253138,56.2146397450301,25.1538192295742));
#14955=CARTESIAN_POINT('Ctrl Pts',(93.555513645499,56.0965087976592,25.6317900182104));
#14956=CARTESIAN_POINT('Ctrl Pts',(93.4279214208598,56.0965110981695,25.6317111357247));
#14957=CARTESIAN_POINT('Ctrl Pts',(93.173989936344,56.0995059907657,25.5290794837284));
#14958=CARTESIAN_POINT('Ctrl Pts',(93.0610706791475,56.1067996155584,25.278774115839));
#14959=CARTESIAN_POINT('Ctrl Pts',(93.0562149037483,56.110526987283,25.1507265474796));
#14960=CARTESIAN_POINT('Ctrl Pts',(93.5555115041089,56.0456033607949,25.6317900143183));
#14961=CARTESIAN_POINT('Ctrl Pts',(93.4274448383006,56.0456054293027,25.631711053287));
#14962=CARTESIAN_POINT('Ctrl Pts',(93.1724221850102,56.0483237049203,25.5279464742183));
#14963=CARTESIAN_POINT('Ctrl Pts',(93.0603949803534,56.0549122087523,25.2764438957477));
#14964=CARTESIAN_POINT('Ctrl Pts',(93.0561390318495,56.0582652631547,25.1484479425757));
#14965=CARTESIAN_POINT('',(93.5547190695031,56.0456033909107,25.6317888647104));
#14966=CARTESIAN_POINT('',(93.5551760178804,56.2454130352271,25.4405132641887));
#14967=CARTESIAN_POINT('Origin',(93.5551760178804,56.0456033909107,25.4317893867157));
#14968=CARTESIAN_POINT('Origin',(93.5558614404463,56.2585112839128,25.1405140471966));
#14969=CARTESIAN_POINT('Origin',(93.5558614404463,56.0587016395964,25.1317901697235));
#14970=CARTESIAN_POINT('Ctrl Pts',(93.5551760178804,60.3318163287772,25.4405132641888));
#14971=CARTESIAN_POINT('Ctrl Pts',(93.5554044916715,60.3318163515684,25.4405137861938));
#14972=CARTESIAN_POINT('Ctrl Pts',(93.5556329660589,60.331816362964,25.4405140471966));
#14973=CARTESIAN_POINT('Ctrl Pts',(93.5558614404463,60.331816362964,25.4405140471966));
#14974=CARTESIAN_POINT('Ctrl Pts',(93.5550429703445,60.3343539954213,25.4986353860453));
#14975=CARTESIAN_POINT('Ctrl Pts',(93.5553159649084,60.3343540226351,25.4986360068169));
#14976=CARTESIAN_POINT('Ctrl Pts',(93.5555884451793,60.3343540360548,25.4986363167059));
#14977=CARTESIAN_POINT('Ctrl Pts',(93.5558614404463,60.3343540360548,25.4986363167059));
#14978=CARTESIAN_POINT('Ctrl Pts',(93.5548124437432,60.3860537132887,25.5972761769686));
#14979=CARTESIAN_POINT('Ctrl Pts',(93.5551620639008,60.3860537428242,25.5972769682935));
#14980=CARTESIAN_POINT('Ctrl Pts',(93.5555118194009,60.3860537576363,25.597277364087));
#14981=CARTESIAN_POINT('Ctrl Pts',(93.5558614404463,60.3860537576363,25.597277364087));
#14982=CARTESIAN_POINT('Ctrl Pts',(93.5547234220808,60.4879927387549,25.631788874655));
#14983=CARTESIAN_POINT('Ctrl Pts',(93.5551028711922,60.4879927635549,25.631789738257));
#14984=CARTESIAN_POINT('Ctrl Pts',(93.5554819903557,60.4879927759805,25.6317901697236));
#14985=CARTESIAN_POINT('Ctrl Pts',(93.5558614404463,60.4879927759805,25.6317901697236));
#14986=CARTESIAN_POINT('Ctrl Pts',(93.5547190695032,60.5316259730936,25.6317888647105));
#14987=CARTESIAN_POINT('Ctrl Pts',(93.555099859155,60.5316259958848,25.6317897347188));
#14988=CARTESIAN_POINT('Ctrl Pts',(93.5554806498006,60.5316260072804,25.6317901697236));
#14989=CARTESIAN_POINT('Ctrl Pts',(93.5558614404463,60.5316260072804,25.6317901697236));
#14990=CARTESIAN_POINT('',(93.5558614404463,60.3326214624147,25.451719824081));
#14991=CARTESIAN_POINT('Origin',(93.5560768401091,60.6120163629031,25.4552415771014));
#14992=CARTESIAN_POINT('',(93.5558614404463,60.5316260072804,25.6317901697235));
#14993=CARTESIAN_POINT('Origin',(93.5558614404463,60.5316260072804,25.4317901697235));
#14994=CARTESIAN_POINT('Origin',(93.5558614404463,60.5185277244079,25.1317901697235));
#14995=CARTESIAN_POINT('Origin',(91.3198093581253,60.5316260072804,25.4317901697235));
#14996=CARTESIAN_POINT('',(93.5668750145972,60.5316260072804,25.6317901697235));
#14997=CARTESIAN_POINT('Origin',(93.5546424905671,60.5316260072804,25.4317901697235));
#14998=CARTESIAN_POINT('',(91.3198093581253,60.5316260072804,25.6317901697235));
#14999=CARTESIAN_POINT('Ctrl Pts',(93.5547190695031,56.0456033909107,25.6317888647104));
#15000=CARTESIAN_POINT('Ctrl Pts',(93.5550998591549,56.0456033681195,25.6317897347188));
#15001=CARTESIAN_POINT('Ctrl Pts',(93.5554806498006,56.0456033567238,25.6317901697235));
#15002=CARTESIAN_POINT('Ctrl Pts',(93.5558614404463,56.0456033567238,25.6317901697235));
#15003=CARTESIAN_POINT('Ctrl Pts',(93.55472487294,56.1037810366956,25.6317888779698));
#15004=CARTESIAN_POINT('Ctrl Pts',(93.5551041572296,56.1037810111479,25.6317897399916));
#15005=CARTESIAN_POINT('Ctrl Pts',(93.5554821551819,56.103780998457,25.6317901697235));
#15006=CARTESIAN_POINT('Ctrl Pts',(93.5558614404463,56.103780998457,25.6317901697235));
#15007=CARTESIAN_POINT('Ctrl Pts',(93.5548431054626,56.2045835899898,25.5844414037377));
#15008=CARTESIAN_POINT('Ctrl Pts',(93.555182447803,56.2045835600309,25.5844421719857));
#15009=CARTESIAN_POINT('Ctrl Pts',(93.5555220972433,56.2045835450302,25.5844425564147));
#15010=CARTESIAN_POINT('Ctrl Pts',(93.5558614404463,56.2045835450302,25.5844425564147));
#15011=CARTESIAN_POINT('Ctrl Pts',(93.5550762322284,56.243509785244,25.4841048555812));
#15012=CARTESIAN_POINT('Ctrl Pts',(93.5553379057844,56.2435097592,25.4841054512865));
#15013=CARTESIAN_POINT('Ctrl Pts',(93.5555997662143,56.2435097462221,25.4841057493286));
#15014=CARTESIAN_POINT('Ctrl Pts',(93.5558614404463,56.2435097462221,25.4841057493286));
#15015=CARTESIAN_POINT('Ctrl Pts',(93.5551760178804,56.2454130352271,25.4405132641887));
#15016=CARTESIAN_POINT('Ctrl Pts',(93.5554044916715,56.2454130124359,25.4405137861937));
#15017=CARTESIAN_POINT('Ctrl Pts',(93.5556329660589,56.2454130010402,25.4405140471966));
#15018=CARTESIAN_POINT('Ctrl Pts',(93.5558614404463,56.2454130010402,25.4405140471966));
#15019=CARTESIAN_POINT('',(93.5558614161929,56.2446032220251,25.4517193369466));
#15020=CARTESIAN_POINT('Origin',(93.555831582389,56.0233683086147,25.451231649553));
#15021=CARTESIAN_POINT('',(93.5558614404463,56.0456033567239,25.6317901697235));
#15022=CARTESIAN_POINT('Origin',(93.5558614404463,56.0587016395964,25.1317901697235));
#15023=CARTESIAN_POINT('Origin',(93.5558614404463,56.0456033567239,25.4317901697235));
#15024=CARTESIAN_POINT('Origin',(91.3198093581253,56.0456033567239,25.4317901697235));
#15025=CARTESIAN_POINT('',(93.5668750145972,56.0456033567239,25.6317901697235));
#15026=CARTESIAN_POINT('Origin',(93.5546424905671,56.0456033567239,25.4317901697235));
#15027=CARTESIAN_POINT('',(91.3198093581253,56.0456033567239,25.6317901697235));
#15028=CARTESIAN_POINT('Origin',(93.5558614404463,68.5010146820023,25.1317901697235));
#15029=CARTESIAN_POINT('',(93.5558614404463,63.8844290004648,25.6317901697235));
#15030=CARTESIAN_POINT('',(93.5558614404463,68.5010146820023,25.6317901697235));
#15031=CARTESIAN_POINT('',(93.5550744489776,63.8844290231937,25.6317895503676));
#15032=CARTESIAN_POINT('Origin',(93.5558614404463,63.9027777865099,25.1317901697235));
#15033=CARTESIAN_POINT('',(93.0561660269368,63.9021374231119,25.1492399180748));
#15034=CARTESIAN_POINT('Origin',(93.5558614404463,63.9027777865099,25.1317901697235));
#15035=CARTESIAN_POINT('',(93.0561660269368,68.5010146820023,25.1492399180748));
#15036=CARTESIAN_POINT('Origin',(89.9158093581253,74.7510146820023,25.6317901697235));
#15037=CARTESIAN_POINT('',(93.5668750145972,66.5198146820022,25.6317901697235));
#15038=CARTESIAN_POINT('',(93.5558614404463,52.4180488402099,25.6317901697235));
#15039=CARTESIAN_POINT('',(93.5558614404463,68.5010146820023,25.6317901697235));
#15040=CARTESIAN_POINT('',(92.376426461413,50.954037869466,25.6317894390749));
#15041=CARTESIAN_POINT('Origin',(92.0549471239981,52.4198769161295,25.6317901697235));
#15042=CARTESIAN_POINT('',(93.7238093581253,50.9535197003117,25.6317901697235));
#15043=CARTESIAN_POINT('',(89.9158093581253,50.9535197003117,25.6317901697235));
#15044=CARTESIAN_POINT('',(93.7238093581253,73.5485096636923,25.6317901697235));
#15045=CARTESIAN_POINT('',(93.7238093581253,68.5010146820023,25.6317901697235));
#15046=CARTESIAN_POINT('',(92.3769520179011,73.5485096636923,25.6317901697235));
#15047=CARTESIAN_POINT('',(89.9158093581253,73.5485096636923,25.6317901697235));
#15048=CARTESIAN_POINT('',(93.5558614404463,72.0839805237947,25.6317901697235));
#15049=CARTESIAN_POINT('Origin',(92.0549471239981,72.0821524478751,25.6317901697235));
#15050=CARTESIAN_POINT('',(93.5558614404463,68.4564260072803,25.6317901697235));
#15051=CARTESIAN_POINT('',(93.5558614404463,68.5010146820023,25.6317901697235));
#15052=CARTESIAN_POINT('',(93.5668750145972,68.4564260072804,25.6317901697235));
#15053=CARTESIAN_POINT('',(91.3198093581253,68.4564260072804,25.6317901697235));
#15054=CARTESIAN_POINT('',(93.5668750145972,63.8844290004648,25.6317901697235));
#15055=CARTESIAN_POINT('',(93.5668750145972,70.45989180917,25.6317901697235));
#15056=CARTESIAN_POINT('',(91.3198093581253,63.8844290004648,25.6317901697235));
#15057=CARTESIAN_POINT('Origin',(92.7238093581253,60.1174146820021,20.5299082132559));
#15058=CARTESIAN_POINT('',(96.2480603563449,60.1174146820021,20.5299082132564));
#15059=CARTESIAN_POINT('',(93.3303549409251,60.1713277790482,21.7647211479879));
#15060=CARTESIAN_POINT('Origin',(96.2480603563448,58.2886146820021,20.5299082132559));
#15061=CARTESIAN_POINT('',(96.2480603563448,56.4598146820021,20.529908213256));
#15062=CARTESIAN_POINT('Origin',(93.2505315565122,58.2886146820021,20.5299082132559));
#15063=CARTESIAN_POINT('Origin',(93.0255537379216,68.1556059011517,18.5418769866983));
#15064=CARTESIAN_POINT('',(93.0949773181266,68.042214682002,20.5299082132556));
#15065=CARTESIAN_POINT('',(93.2560441923406,68.2439752035713,25.1509838962073));
#15066=CARTESIAN_POINT('',(93.0255537379216,67.9557962568353,18.5506008641714));
#15067=CARTESIAN_POINT('',(93.0561660269368,68.4437848478877,25.1492399180748));
#15068=CARTESIAN_POINT('Origin',(93.2560441923406,68.4437848478877,25.1422600187343));
#15069=CARTESIAN_POINT('',(92.8949428080255,68.2422096277194,20.5324109862449));
#15070=CARTESIAN_POINT('',(92.8256755725178,68.1556059011517,18.5488568860388));
#15071=CARTESIAN_POINT('Ctrl Pts',(92.8949428088103,68.2422093983287,20.5324110087186));
#15072=CARTESIAN_POINT('Ctrl Pts',(92.8949431982342,68.2417233806293,20.5324221381063));
#15073=CARTESIAN_POINT('Ctrl Pts',(92.8949454605965,68.2412373894982,20.5324332002579));
#15074=CARTESIAN_POINT('Ctrl Pts',(92.8950628161011,68.2274288663799,20.532745614877));
#15075=CARTESIAN_POINT('Ctrl Pts',(92.8965744336099,68.2141990639346,20.5329951553092));
#15076=CARTESIAN_POINT('Ctrl Pts',(92.9020904266876,68.188574657663,20.5333852335258));
#15077=CARTESIAN_POINT('Ctrl Pts',(92.9060374490226,68.1761664011028,20.5335281254448));
#15078=CARTESIAN_POINT('Ctrl Pts',(92.9163714516318,68.1519076704521,20.5337136108536));
#15079=CARTESIAN_POINT('Ctrl Pts',(92.9227656489604,68.1401985359342,20.5337526317218));
#15080=CARTESIAN_POINT('Ctrl Pts',(92.9371410099695,68.1190892948344,20.5337215936089));
#15081=CARTESIAN_POINT('Ctrl Pts',(92.9449698571328,68.1095813183025,20.5336594046934));
#15082=CARTESIAN_POINT('Ctrl Pts',(92.9539211712782,68.1006314198622,20.5335457694));
#15083=CARTESIAN_POINT('Ctrl Pts',(92.9541664051331,68.1003875542044,20.5335426268335));
#15084=CARTESIAN_POINT('Ctrl Pts',(92.9638736968106,68.0907866926349,20.5334170767118));
#15085=CARTESIAN_POINT('Ctrl Pts',(92.9742633673906,68.0824588492929,20.5332394436497));
#15086=CARTESIAN_POINT('Ctrl Pts',(92.9959425620894,68.0683243227067,20.532795345614));
#15087=CARTESIAN_POINT('Ctrl Pts',(93.0071641743277,68.062413423356,20.532533635472));
#15088=CARTESIAN_POINT('Ctrl Pts',(93.0311928520672,68.0524712310267,20.5319116512658));
#15089=CARTESIAN_POINT('Ctrl Pts',(93.0439312980996,68.0485960296425,20.531550162998));
#15090=CARTESIAN_POINT('Ctrl Pts',(93.0693255482541,68.0435346633239,20.530771248026));
#15091=CARTESIAN_POINT('Ctrl Pts',(93.081960850389,68.0422354037365,20.5303570116312));
#15092=CARTESIAN_POINT('Ctrl Pts',(93.094672862209,68.0422149270758,20.5299135206505));
#15093=CARTESIAN_POINT('Ctrl Pts',(93.25652659239,68.2439543293442,25.1504906869639));
#15094=CARTESIAN_POINT('Ctrl Pts',(93.2590719641414,68.2473017090018,25.2271611868342));
#15095=CARTESIAN_POINT('Ctrl Pts',(93.3261738853196,68.2538794937671,25.377817053261));
#15096=CARTESIAN_POINT('Ctrl Pts',(93.4789373998651,68.2565937545189,25.4399819663485));
#15097=CARTESIAN_POINT('Ctrl Pts',(93.5556532247788,68.2565958023989,25.4400288805363));
#15098=CARTESIAN_POINT('Ctrl Pts',(93.2040761982094,68.2438920292881,25.1522414063532));
#15099=CARTESIAN_POINT('Ctrl Pts',(93.2074449105316,68.2478396783321,25.242329983195));
#15100=CARTESIAN_POINT('Ctrl Pts',(93.2869113329525,68.2555382046519,25.418627512706));
#15101=CARTESIAN_POINT('Ctrl Pts',(93.4657899663208,68.2586902667472,25.4909997659732));
#15102=CARTESIAN_POINT('Ctrl Pts',(93.5556178076362,68.2586927115781,25.4910546982571));
#15103=CARTESIAN_POINT('Ctrl Pts',(93.0998271514591,68.2873908334979,25.1538169630776));
#15104=CARTESIAN_POINT('Ctrl Pts',(93.1048022678722,68.2918356098022,25.270529276365));
#15105=CARTESIAN_POINT('Ctrl Pts',(93.2088684708697,68.3005052814315,25.4978939691019));
#15106=CARTESIAN_POINT('Ctrl Pts',(93.4397104680128,68.3040481048497,25.5906592133352));
#15107=CARTESIAN_POINT('Ctrl Pts',(93.5555469610538,68.304050795796,25.5907298659779));
#15108=CARTESIAN_POINT('Ctrl Pts',(93.0562148147122,68.3915023083532,25.1507241988092));
#15109=CARTESIAN_POINT('Ctrl Pts',(93.0610699814674,68.3952297040444,25.2787725923261));
#15110=CARTESIAN_POINT('Ctrl Pts',(93.1739930271565,68.4025232936844,25.5290766246034));
#15111=CARTESIAN_POINT('Ctrl Pts',(93.4279229661052,68.4055182843373,25.6317117700688));
#15112=CARTESIAN_POINT('Ctrl Pts',(93.5555159858185,68.4055205663864,25.6317900196302));
#15113=CARTESIAN_POINT('Ctrl Pts',(93.0561389538248,68.4437640393469,25.1484455948403));
#15114=CARTESIAN_POINT('Ctrl Pts',(93.0603942850915,68.4471171152492,25.276442368731));
#15115=CARTESIAN_POINT('Ctrl Pts',(93.1724267357267,68.4537055359169,25.5279417725739));
#15116=CARTESIAN_POINT('Ctrl Pts',(93.4274463871816,68.4564239516005,25.6317116983738));
#15117=CARTESIAN_POINT('Ctrl Pts',(93.55551385314,68.4564260032462,25.6317900157276));
#15118=CARTESIAN_POINT('',(93.5551760178804,68.2566163287771,25.4405132641887));
#15119=CARTESIAN_POINT('',(93.5547190695032,68.4564259730935,25.6317888647104));
#15120=CARTESIAN_POINT('Origin',(93.5551760178804,68.4564259730935,25.4317893867157));
#15121=CARTESIAN_POINT('Origin',(93.5558614404463,68.4433277244078,25.1317901697235));
#15122=CARTESIAN_POINT('Origin',(93.5558614404463,68.2435180800914,25.1405140471966));
#15123=CARTESIAN_POINT('Ctrl Pts',(93.0956204003817,64.3846378469438,20.5392441746424));
#15124=CARTESIAN_POINT('Ctrl Pts',(93.0849012978923,64.3832522506799,20.2625732434211));
#15125=CARTESIAN_POINT('Ctrl Pts',(93.0527977599249,64.5625659602688,19.433949681815));
#15126=CARTESIAN_POINT('Ctrl Pts',(93.0161745427579,65.7459831038562,18.48867309138));
#15127=CARTESIAN_POINT('Ctrl Pts',(93.0319234477835,67.5206868447217,18.8951653829097));
#15128=CARTESIAN_POINT('Ctrl Pts',(93.0743409260241,68.0457133603651,19.9899993030792));
#15129=CARTESIAN_POINT('Ctrl Pts',(93.0956830011151,68.0421797777124,20.540859963253));
#15130=CARTESIAN_POINT('Ctrl Pts',(93.0431917560647,64.3847254584896,20.541072408463));
#15131=CARTESIAN_POINT('Ctrl Pts',(93.0326505218162,64.3830559379075,20.2644746164272));
#15132=CARTESIAN_POINT('Ctrl Pts',(93.0010698025331,64.561541508114,19.4355555598832));
#15133=CARTESIAN_POINT('Ctrl Pts',(92.9650196065927,65.7453911747462,18.4885359712491));
#15134=CARTESIAN_POINT('Ctrl Pts',(92.9805239050674,67.5219882799741,18.8959049417546));
#15135=CARTESIAN_POINT('Ctrl Pts',(93.0222654210422,68.0461910455409,19.9919751396987));
#15136=CARTESIAN_POINT('Ctrl Pts',(93.0432533178796,68.0420904919749,20.5426877572486));
#15137=CARTESIAN_POINT('Ctrl Pts',(92.9381021044413,64.3408931466194,20.5449686125494));
#15138=CARTESIAN_POINT('Ctrl Pts',(92.9279040722686,64.3389543350405,20.2616575264579));
#15139=CARTESIAN_POINT('Ctrl Pts',(92.897342625523,64.5208617751216,19.4124254088492));
#15140=CARTESIAN_POINT('Ctrl Pts',(92.862405182101,65.7335807517463,18.4409241464976));
#15141=CARTESIAN_POINT('Ctrl Pts',(92.8774378344067,67.5547325809682,18.8590050426363));
#15142=CARTESIAN_POINT('Ctrl Pts',(92.9178572006144,68.0905789178166,19.9825470708804));
#15143=CARTESIAN_POINT('Ctrl Pts',(92.9381616610159,68.0859211151435,20.546623143234));
#15144=CARTESIAN_POINT('Ctrl Pts',(92.8947428604804,64.235293627355,20.5470217165244));
#15145=CARTESIAN_POINT('Ctrl Pts',(92.8843034576348,64.2336214287954,20.247761882812));
#15146=CARTESIAN_POINT('Ctrl Pts',(92.8530167662141,64.4270393138302,19.3512167376762));
#15147=CARTESIAN_POINT('Ctrl Pts',(92.8173008668561,65.7074173818728,18.327573361789));
#15148=CARTESIAN_POINT('Ctrl Pts',(92.8326589753618,67.6283305858238,18.7678586233098));
#15149=CARTESIAN_POINT('Ctrl Pts',(92.8740186565093,68.1956907683032,19.9529351855606));
#15150=CARTESIAN_POINT('Ctrl Pts',(92.8948038280702,68.1915220126987,20.5487694162891));
#15151=CARTESIAN_POINT('Ctrl Pts',(92.8954792494076,64.1820639815922,20.5472684999235));
#15152=CARTESIAN_POINT('Ctrl Pts',(92.8847470604625,64.1805319480087,20.2399508248004));
#15153=CARTESIAN_POINT('Ctrl Pts',(92.8526053149381,64.379730589848,19.3195513123541));
#15154=CARTESIAN_POINT('Ctrl Pts',(92.815939626182,65.6942218368733,18.269614772991));
#15155=CARTESIAN_POINT('Ctrl Pts',(92.8317068328041,67.6654569201294,18.7211094659324));
#15156=CARTESIAN_POINT('Ctrl Pts',(92.8741737954306,68.2486633011332,19.9371838940663));
#15157=CARTESIAN_POINT('Ctrl Pts',(92.8955419265504,68.2447523844006,20.5490632693409));
#15158=CARTESIAN_POINT('',(93.0949773181266,64.384614682002,20.5299082132554));
#15159=CARTESIAN_POINT('Origin',(93.0949773181266,66.213414682002,20.5299082132559));
#15160=CARTESIAN_POINT('',(92.8948802312234,64.1846243732848,20.5306190210844));
#15161=CARTESIAN_POINT('Origin',(92.8950991527228,66.213414682002,20.5368881125964));
#15162=CARTESIAN_POINT('Ctrl Pts',(92.8948802310417,64.1846243734531,20.5306190158703));
#15163=CARTESIAN_POINT('Ctrl Pts',(92.8948807767624,64.185110297239,20.5306345979695));
#15164=CARTESIAN_POINT('Ctrl Pts',(92.8948831948114,64.1855961945248,20.5306501119959));
#15165=CARTESIAN_POINT('Ctrl Pts',(92.8950049704627,64.1994035803028,20.531089054774));
#15166=CARTESIAN_POINT('Ctrl Pts',(92.8965207008408,64.2126325526959,20.5314594597257));
#15167=CARTESIAN_POINT('Ctrl Pts',(92.9020382550477,64.2382262884086,20.5320817792107));
#15168=CARTESIAN_POINT('Ctrl Pts',(92.9059770678238,64.2506058687928,20.5323364333084));
#15169=CARTESIAN_POINT('Ctrl Pts',(92.9162952061954,64.2748389355085,20.5327403907873));
#15170=CARTESIAN_POINT('Ctrl Pts',(92.9226869382894,64.2865494518871,20.5328845516624));
#15171=CARTESIAN_POINT('Ctrl Pts',(92.9370758486315,64.3076903050557,20.5330425567127));
#15172=CARTESIAN_POINT('Ctrl Pts',(92.944925613254,64.317224976001,20.53306500378));
#15173=CARTESIAN_POINT('Ctrl Pts',(92.9538811152355,64.3261762560329,20.5330308979905));
#15174=CARTESIAN_POINT('Ctrl Pts',(92.9541049114189,64.3263988400596,20.5330300114617));
#15175=CARTESIAN_POINT('Ctrl Pts',(92.9637887596432,64.3359826434293,20.5329901776717));
#15176=CARTESIAN_POINT('Ctrl Pts',(92.9741769219891,64.3443151159696,20.532886863627));
#15177=CARTESIAN_POINT('Ctrl Pts',(92.9958505307493,64.3584571719648,20.532568461173));
#15178=CARTESIAN_POINT('Ctrl Pts',(93.0070675859424,64.3643715814388,20.5323591179273));
#15179=CARTESIAN_POINT('Ctrl Pts',(93.0310903301706,64.3743242991488,20.5318245736075));
#15180=CARTESIAN_POINT('Ctrl Pts',(93.0438275848666,64.3782059213061,20.5314966873364));
#15181=CARTESIAN_POINT('Ctrl Pts',(93.069215097059,64.3832795391341,20.5307615572116));
#15182=CARTESIAN_POINT('Ctrl Pts',(93.0818446322927,64.3845855587517,20.5303585307024));
#15183=CARTESIAN_POINT('Ctrl Pts',(93.094551211262,64.384614201986,20.5299156344969));
#15184=CARTESIAN_POINT('Origin',(93.1211913922916,64.1383278251468,21.2805810806212));
#15185=CARTESIAN_POINT('',(92.9213132268878,64.1383278251468,21.2875609799617));
#15186=CARTESIAN_POINT('',(93.2560441923406,64.1017643827962,25.1544697266412));
#15187=CARTESIAN_POINT('Origin',(93.2560441923406,63.9021374231119,25.1422600187343));
#15188=CARTESIAN_POINT('',(93.1211913922916,64.3379547848312,21.2927907885282));
#15189=CARTESIAN_POINT('Ctrl Pts',(93.5558707519493,64.0840849305499,25.4435160808649));
#15190=CARTESIAN_POINT('Ctrl Pts',(93.4791177536731,64.0840843871579,25.4435249571864));
#15191=CARTESIAN_POINT('Ctrl Pts',(93.3262355326156,64.0878837678466,25.3814075084237));
#15192=CARTESIAN_POINT('Ctrl Pts',(93.2590749491489,64.0971027673853,25.2306783902319));
#15193=CARTESIAN_POINT('Ctrl Pts',(93.2565311171652,64.1017941679927,25.1539717384509));
#15194=CARTESIAN_POINT('Ctrl Pts',(93.5558724369273,64.0811314833551,25.4939163721213));
#15195=CARTESIAN_POINT('Ctrl Pts',(93.4661397296113,64.0811309209839,25.4939263997657));
#15196=CARTESIAN_POINT('Ctrl Pts',(93.2873816330619,64.0855272629063,25.4218707277113));
#15197=CARTESIAN_POINT('Ctrl Pts',(93.2076153881686,64.0962967704812,25.2458169922632));
#15198=CARTESIAN_POINT('Ctrl Pts',(93.2040983755491,64.1018273617267,25.1557203643465));
#15199=CARTESIAN_POINT('Ctrl Pts',(93.5558753941925,64.0350879626054,25.5917101845856));
#15200=CARTESIAN_POINT('Ctrl Pts',(93.4403880141184,64.0350872836667,25.5917227065853));
#15201=CARTESIAN_POINT('Ctrl Pts',(93.2101272537629,64.0400108470682,25.4997819777326));
#15202=CARTESIAN_POINT('Ctrl Pts',(93.1052941067608,64.052117298709,25.2732268723895));
#15203=CARTESIAN_POINT('Ctrl Pts',(93.0998836899332,64.0583426595714,25.1565327205917));
#15204=CARTESIAN_POINT('Ctrl Pts',(93.5558774549312,63.9347526618461,25.6317901384703));
#15205=CARTESIAN_POINT('Ctrl Pts',(93.4284466996145,63.934752087871,25.6318041113258));
#15206=CARTESIAN_POINT('Ctrl Pts',(93.1747349412247,63.9389321304766,25.5296515348029));
#15207=CARTESIAN_POINT('Ctrl Pts',(93.0613378173915,63.9491389547296,25.2797049259122));
#15208=CARTESIAN_POINT('Ctrl Pts',(93.0562447888846,63.9543615816605,25.1516260077342));
#15209=CARTESIAN_POINT('Ctrl Pts',(93.5558769865659,63.8844290017159,25.6317901356316));
#15210=CARTESIAN_POINT('Ctrl Pts',(93.4277476613621,63.8844284581406,25.6318049479262));
#15211=CARTESIAN_POINT('Ctrl Pts',(93.1725299693039,63.888233559167,25.5281168615036));
#15212=CARTESIAN_POINT('Ctrl Pts',(93.0603939851246,63.8974674158387,25.2764964913869));
#15213=CARTESIAN_POINT('Ctrl Pts',(93.0561386962855,63.9021668572176,25.1484378457846));
#15214=CARTESIAN_POINT('',(93.5553892455651,64.084055982878,25.4439995060169));
#15215=CARTESIAN_POINT('Origin',(93.5553892455651,63.8844290231937,25.43178979811));
#15216=CARTESIAN_POINT('Origin',(93.5558614404463,64.1024047461943,25.1439998776305));
#15217=CARTESIAN_POINT('Ctrl Pts',(93.5551760178804,68.2566163287771,25.4405132641888));
#15218=CARTESIAN_POINT('Ctrl Pts',(93.5554044916715,68.2566163515684,25.4405137861938));
#15219=CARTESIAN_POINT('Ctrl Pts',(93.5556329660589,68.256616362964,25.4405140471966));
#15220=CARTESIAN_POINT('Ctrl Pts',(93.5558614404463,68.256616362964,25.4405140471966));
#15221=CARTESIAN_POINT('Ctrl Pts',(93.5550429703445,68.2591539954212,25.4986353860453));
#15222=CARTESIAN_POINT('Ctrl Pts',(93.5553159649084,68.2591540226351,25.4986360068169));
#15223=CARTESIAN_POINT('Ctrl Pts',(93.5555884451793,68.2591540360547,25.4986363167059));
#15224=CARTESIAN_POINT('Ctrl Pts',(93.5558614404463,68.2591540360547,25.4986363167059));
#15225=CARTESIAN_POINT('Ctrl Pts',(93.5548124447989,68.3108540971811,25.5972756981344));
#15226=CARTESIAN_POINT('Ctrl Pts',(93.5551620649564,68.3108541267167,25.5972764894593));
#15227=CARTESIAN_POINT('Ctrl Pts',(93.5555118194008,68.3108541415286,25.5972768852518));
#15228=CARTESIAN_POINT('Ctrl Pts',(93.5558614404463,68.3108541415286,25.5972768852518));
#15229=CARTESIAN_POINT('Ctrl Pts',(93.5547234220808,68.4127927387548,25.631788874655));
#15230=CARTESIAN_POINT('Ctrl Pts',(93.5551028711922,68.4127927635548,25.6317897382569));
#15231=CARTESIAN_POINT('Ctrl Pts',(93.5554819903557,68.4127927759805,25.6317901697235));
#15232=CARTESIAN_POINT('Ctrl Pts',(93.5558614404463,68.4127927759805,25.6317901697235));
#15233=CARTESIAN_POINT('Ctrl Pts',(93.5547190695032,68.4564259730935,25.6317888647105));
#15234=CARTESIAN_POINT('Ctrl Pts',(93.555099859155,68.4564259958847,25.6317897347188));
#15235=CARTESIAN_POINT('Ctrl Pts',(93.5554806498006,68.4564260072804,25.6317901697235));
#15236=CARTESIAN_POINT('Ctrl Pts',(93.5558614404463,68.4564260072804,25.6317901697235));
#15237=CARTESIAN_POINT('',(93.5558614404463,68.2574214624146,25.451719824081));
#15238=CARTESIAN_POINT('Origin',(93.5560768051843,68.5368328592366,25.455241006235));
#15239=CARTESIAN_POINT('Origin',(93.5558614404463,68.4564260072803,25.4317901697235));
#15240=CARTESIAN_POINT('Origin',(93.5558614404463,68.4433277244078,25.1317901697235));
#15241=CARTESIAN_POINT('Origin',(91.3198093581253,68.4564260072804,25.4317901697235));
#15242=CARTESIAN_POINT('Origin',(93.5546424905671,68.4564260072804,25.4317901697235));
#15243=CARTESIAN_POINT('Ctrl Pts',(93.5550744489776,63.8844290231937,25.6317895503676));
#15244=CARTESIAN_POINT('Ctrl Pts',(93.5553367792506,63.8844290080411,25.6317899632715));
#15245=CARTESIAN_POINT('Ctrl Pts',(93.5555991098484,63.8844290004648,25.6317901697235));
#15246=CARTESIAN_POINT('Ctrl Pts',(93.5558614404463,63.8844290004648,25.6317901697235));
#15247=CARTESIAN_POINT('Ctrl Pts',(93.5550799856618,63.9419417802124,25.6317895590822));
#15248=CARTESIAN_POINT('Ctrl Pts',(93.5553407512474,63.9419417632784,25.6317899665367));
#15249=CARTESIAN_POINT('Ctrl Pts',(93.5556006745445,63.9419417548638,25.6317901697235));
#15250=CARTESIAN_POINT('Ctrl Pts',(93.5558614404463,63.9419417548638,25.6317901697235));
#15251=CARTESIAN_POINT('Ctrl Pts',(93.5551623183102,64.0416364060684,25.5855787326173));
#15252=CARTESIAN_POINT('Ctrl Pts',(93.5553952922011,64.0416363862776,25.5855790946617));
#15253=CARTESIAN_POINT('Ctrl Pts',(93.5556284662772,64.041636376369,25.5855792758124));
#15254=CARTESIAN_POINT('Ctrl Pts',(93.5558614404463,64.041636376369,25.5855792758124));
#15255=CARTESIAN_POINT('Ctrl Pts',(93.5553212256205,64.0814226837745,25.4870535657855));
#15256=CARTESIAN_POINT('Ctrl Pts',(93.5555012563481,64.0814226665084,25.4870538477205));
#15257=CARTESIAN_POINT('Ctrl Pts',(93.5556814094988,64.0814226579037,25.4870539887696));
#15258=CARTESIAN_POINT('Ctrl Pts',(93.5558614404463,64.0814226579037,25.4870539887696));
#15259=CARTESIAN_POINT('Ctrl Pts',(93.5553892455651,64.084055982878,25.4439995060169));
#15260=CARTESIAN_POINT('Ctrl Pts',(93.5555466437288,64.0840559677255,25.4439997537593));
#15261=CARTESIAN_POINT('Ctrl Pts',(93.5557040420876,64.0840559601492,25.4439998776305));
#15262=CARTESIAN_POINT('Ctrl Pts',(93.5558614404463,64.0840559601492,25.4439998776305));
#15263=CARTESIAN_POINT('',(93.5558614333184,64.0834312511263,25.4517195898032));
#15264=CARTESIAN_POINT('Origin',(93.5558343565227,63.8603085436614,25.4512770065584));
#15265=CARTESIAN_POINT('Origin',(93.5558614404463,63.8844290004648,25.4317901697235));
#15266=CARTESIAN_POINT('Origin',(91.3198093581253,63.8844290004648,25.4317901697235));
#15267=CARTESIAN_POINT('Origin',(93.5546424905671,63.8844290004648,25.4317901697235));
#15268=CARTESIAN_POINT('Origin',(93.5558614404463,68.5010146820023,25.1317901697235));
#15269=CARTESIAN_POINT('',(93.0561660269368,72.0839805237947,25.1492399180748));
#15270=CARTESIAN_POINT('Origin',(93.5558614404463,72.0839805237947,25.1317901697235));
#15271=CARTESIAN_POINT('',(93.0561660269368,68.5010146820023,25.1492399180748));
#15272=CARTESIAN_POINT('Origin',(92.7238093581253,68.0422146820021,20.5299082132559));
#15273=CARTESIAN_POINT('',(96.2480603563448,68.042214682002,20.5299082132556));
#15274=CARTESIAN_POINT('',(93.3302956642749,68.096085464405,21.7637519833241));
#15275=CARTESIAN_POINT('Origin',(96.2480603563448,66.213414682002,20.5299082132559));
#15276=CARTESIAN_POINT('',(96.2480603563448,64.384614682002,20.5299082132554));
#15277=CARTESIAN_POINT('Origin',(93.2505315565122,66.213414682002,20.5299082132559));
#15278=CARTESIAN_POINT('Ctrl Pts',(93.7218955910753,74.8381340551681,8.04783451794485));
#15279=CARTESIAN_POINT('Ctrl Pts',(94.0217460722712,74.8387477560268,8.0478398733978));
#15280=CARTESIAN_POINT('Ctrl Pts',(94.541299524603,74.5872418730106,8.04564511041911));
#15281=CARTESIAN_POINT('Ctrl Pts',(94.7242544615195,74.0612577797131,8.0410551159784));
#15282=CARTESIAN_POINT('Ctrl Pts',(94.7238074573917,73.8362227411294,8.03909134999041));
#15283=CARTESIAN_POINT('Ctrl Pts',(93.7218890340433,74.8404513720078,7.91549192002806));
#15284=CARTESIAN_POINT('Ctrl Pts',(94.022768024757,74.8410674987919,7.91549640795264));
#15285=CARTESIAN_POINT('Ctrl Pts',(94.5431581306242,74.588566824864,7.91365716645242));
#15286=CARTESIAN_POINT('Ctrl Pts',(94.7247826420562,74.0614927615912,7.90982316716146));
#15287=CARTESIAN_POINT('Ctrl Pts',(94.7238100943854,73.836220720103,7.90818577932545));
#15288=CARTESIAN_POINT('Ctrl Pts',(93.7220960417762,74.7338001940338,7.649641922467));
#15289=CARTESIAN_POINT('Ctrl Pts',(93.9905398795009,74.7343536451547,7.6496434898674));
#15290=CARTESIAN_POINT('Ctrl Pts',(94.4555727716482,74.5075369420985,7.64900113813487));
#15291=CARTESIAN_POINT('Ctrl Pts',(94.616454792182,74.036918925392,7.64766148156378));
#15292=CARTESIAN_POINT('Ctrl Pts',(94.615093507659,73.8364314749452,7.64708916291982));
#15293=CARTESIAN_POINT('Ctrl Pts',(93.7226005741377,74.4695566747016,7.53865780378093));
#15294=CARTESIAN_POINT('Ctrl Pts',(93.9119941343528,74.4699451544943,7.53865783553299));
#15295=CARTESIAN_POINT('Ctrl Pts',(94.239859400206,74.3107384149435,7.53864480034151));
#15296=CARTESIAN_POINT('Ctrl Pts',(94.3543167651538,73.9787466866801,7.53865473509172));
#15297=CARTESIAN_POINT('Ctrl Pts',(94.3537070995478,73.8369304347251,7.53866769219509));
#15298=CARTESIAN_POINT('Ctrl Pts',(93.7228553885747,74.3366918818679,7.53908477124185));
#15299=CARTESIAN_POINT('Ctrl Pts',(93.8723240613737,74.3369978352867,7.53908477084195));
#15300=CARTESIAN_POINT('Ctrl Pts',(94.1313130315991,74.2116125119335,7.5390849349881));
#15301=CARTESIAN_POINT('Ctrl Pts',(94.2225244690932,73.9493782106398,7.53908485028024));
#15302=CARTESIAN_POINT('Ctrl Pts',(94.2223053824389,73.8371823340876,7.53908471385674));
#15303=CARTESIAN_POINT('',(93.7238093581253,74.8381364679738,8.04780853298716));
#15304=CARTESIAN_POINT('',(93.7238093581253,74.3382126203956,7.53908232976852));
#15305=CARTESIAN_POINT('Origin',(93.7238093581253,74.3382126203956,8.03908232976852));
#15306=CARTESIAN_POINT('',(94.7238093581253,73.8381364563737,8.03908232976852));
#15307=CARTESIAN_POINT('Origin',(93.7238093581253,73.8381364563737,8.03908232976851));
#15308=CARTESIAN_POINT('',(94.2238093581253,73.8381364563737,7.53908232976852));
#15309=CARTESIAN_POINT('Origin',(94.2238093581253,73.8381364563737,8.03908232976852));
#15310=CARTESIAN_POINT('Origin',(93.7238093581253,73.8381364563737,7.53908232976852));
#15311=CARTESIAN_POINT('Ctrl Pts',(81.5056887722351,73.5485096636923,25.8509066955643));
#15312=CARTESIAN_POINT('Ctrl Pts',(81.5056887722351,73.9019932732506,25.8509066955643));
#15313=CARTESIAN_POINT('Ctrl Pts',(81.7389201628862,74.5706984904448,25.6675932257));
#15314=CARTESIAN_POINT('Ctrl Pts',(82.4251153775445,75.3080369268715,25.0461949762041));
#15315=CARTESIAN_POINT('Ctrl Pts',(82.9518194751151,75.5408172592785,24.4492260494691));
#15316=CARTESIAN_POINT('Ctrl Pts',(83.2420841458681,75.5482050540051,24.0644565254502));
#15317=CARTESIAN_POINT('Ctrl Pts',(81.6060460521613,73.5485096636923,25.7706247352624));
#15318=CARTESIAN_POINT('Ctrl Pts',(81.6060460521613,73.8656260236076,25.7706247352624));
#15319=CARTESIAN_POINT('Ctrl Pts',(81.8352440070204,74.464433165427,25.5866471210515));
#15320=CARTESIAN_POINT('Ctrl Pts',(82.4960019025322,75.1004374749766,24.972396639233));
#15321=CARTESIAN_POINT('Ctrl Pts',(82.9854220640914,75.2692669809974,24.4066549625895));
#15322=CARTESIAN_POINT('Ctrl Pts',(83.2445779800187,75.2510366424014,24.0611507446378));
#15323=CARTESIAN_POINT('Ctrl Pts',(81.8090531525263,73.5485096636923,25.6644972589288));
#15324=CARTESIAN_POINT('Ctrl Pts',(81.8090531525263,73.8020237128165,25.6644972589288));
#15325=CARTESIAN_POINT('Ctrl Pts',(82.0422153970108,74.2772643398118,25.493157731275));
#15326=CARTESIAN_POINT('Ctrl Pts',(82.7125380768508,74.737028038441,24.9403421161719));
#15327=CARTESIAN_POINT('Ctrl Pts',(83.1967917567544,74.7958043447448,24.4647791116525));
#15328=CARTESIAN_POINT('Ctrl Pts',(83.4466759057036,74.7366039451555,24.204631096773));
#15329=CARTESIAN_POINT('Ctrl Pts',(82.033977278899,73.5485096636923,25.6317901697235));
#15330=CARTESIAN_POINT('Ctrl Pts',(82.033977278899,73.7465425808572,25.6317901697235));
#15331=CARTESIAN_POINT('Ctrl Pts',(82.283459182634,74.1192339960989,25.505908651799));
#15332=CARTESIAN_POINT('Ctrl Pts',(83.0129871020628,74.4967779541596,25.0950242244187));
#15333=CARTESIAN_POINT('Ctrl Pts',(83.5638632768688,74.5756316585726,24.7296797365217));
#15334=CARTESIAN_POINT('Ctrl Pts',(83.8624475165878,74.5506999025928,24.5150383349424));
#15335=CARTESIAN_POINT('Ctrl Pts',(82.1303654884531,73.5485096636923,25.6317901697235));
#15336=CARTESIAN_POINT('Ctrl Pts',(82.1303654884531,73.725251468469,25.6317901697235));
#15337=CARTESIAN_POINT('Ctrl Pts',(82.3869200181691,74.0596040770675,25.5309677612984));
#15338=CARTESIAN_POINT('Ctrl Pts',(83.1417347542932,74.4282732952801,25.1891987240757));
#15339=CARTESIAN_POINT('Ctrl Pts',(83.721109261621,74.5446634614854,24.8608658143714));
#15340=CARTESIAN_POINT('Ctrl Pts',(84.0404003994495,74.5483573588487,24.6492425761608));
#15341=CARTESIAN_POINT('',(81.7725153897327,74.498112305318,25.6299191974692));
#15342=CARTESIAN_POINT('',(81.7905178841702,74.5293124936555,25.6144073649247));
#15343=CARTESIAN_POINT('Origin',(82.0449329513796,74.3091506672217,25.3506503076795));
#15344=CARTESIAN_POINT('',(81.5056887722351,73.5485096636923,25.8509066955643));
#15345=CARTESIAN_POINT('Ctrl Pts',(81.5056887722351,73.5485096636923,25.8509066955643));
#15346=CARTESIAN_POINT('Ctrl Pts',(81.5056887722351,73.8973615446616,25.8509066955643));
#15347=CARTESIAN_POINT('Ctrl Pts',(81.6192684368428,74.2275804906154,25.7616361974245));
#15348=CARTESIAN_POINT('Ctrl Pts',(81.7725153897327,74.498112305318,25.6299191974692));
#15349=CARTESIAN_POINT('',(82.1303654884531,73.5485096636923,25.6317901697235));
#15350=CARTESIAN_POINT('Origin',(82.1303654884531,73.5485096636923,26.6317901697235));
#15351=CARTESIAN_POINT('',(84.0404003994495,74.5483573588487,24.6492425761608));
#15352=CARTESIAN_POINT('Ctrl Pts',(82.1303654884531,73.5485096636923,25.6317901697235));
#15353=CARTESIAN_POINT('Ctrl Pts',(82.1303654884531,73.725251468469,25.6317901697235));
#15354=CARTESIAN_POINT('Ctrl Pts',(82.3869200181691,74.0596040770675,25.5309677612984));
#15355=CARTESIAN_POINT('Ctrl Pts',(83.1417347542932,74.4282732952801,25.1891987240757));
#15356=CARTESIAN_POINT('Ctrl Pts',(83.721109261621,74.5446634614854,24.8608658143714));
#15357=CARTESIAN_POINT('Ctrl Pts',(84.0404003994495,74.5483573588487,24.6492425761608));
#15358=CARTESIAN_POINT('',(83.2420841458681,75.5482050540051,24.0644565254502));
#15359=CARTESIAN_POINT('Origin',(84.0404003994495,75.5482050540051,24.6666949825981));
#15360=CARTESIAN_POINT('Ctrl Pts',(81.7905178841702,74.5293124936555,25.6144073649247));
#15361=CARTESIAN_POINT('Ctrl Pts',(81.9448472901735,74.791939934038,25.4810995028778));
#15362=CARTESIAN_POINT('Ctrl Pts',(82.4304172666759,75.3103801315666,25.0401857898716));
#15363=CARTESIAN_POINT('Ctrl Pts',(82.9518194751151,75.5408172592785,24.4492260494691));
#15364=CARTESIAN_POINT('Ctrl Pts',(83.2420841458681,75.5482050540051,24.0644565254502));
#15365=CARTESIAN_POINT('Origin',(93.7238093581253,73.5485096636923,24.6317901697235));
#15366=CARTESIAN_POINT('',(93.7238093581253,74.5483573588487,24.6492425761608));
#15367=CARTESIAN_POINT('',(94.7238093581253,73.5485096636923,24.6317901697235));
#15368=CARTESIAN_POINT('Origin',(93.7238093581253,73.5485096636923,24.6317901697235));
#15369=CARTESIAN_POINT('Origin',(93.7238093581253,73.5485096636923,24.6317901697235));
#15370=CARTESIAN_POINT('Origin',(93.7238093581253,73.5485096636923,24.6317901697235));
#15371=CARTESIAN_POINT('Origin',(89.9158093581253,73.5485096636923,24.6317901697235));
#15372=CARTESIAN_POINT('',(92.0567751999177,73.5687531741931,25.6315852488685));
#15373=CARTESIAN_POINT('Ctrl Pts',(92.0567751999178,73.5689559109819,25.6315811233592));
#15374=CARTESIAN_POINT('Ctrl Pts',(92.1102630960481,73.5689622240903,25.6315809942528));
#15375=CARTESIAN_POINT('Ctrl Pts',(92.1637587116642,73.5671963188552,25.6316216007248));
#15376=CARTESIAN_POINT('Ctrl Pts',(92.2604327081341,73.5609011123397,25.6317173695681));
#15377=CARTESIAN_POINT('Ctrl Pts',(92.3037075444745,73.5569507355914,25.6317672273407));
#15378=CARTESIAN_POINT('Ctrl Pts',(92.3544851399804,73.5510101358113,25.6317874521679));
#15379=CARTESIAN_POINT('Ctrl Pts',(92.3620738972764,73.5500864714668,25.6317893164495));
#15380=CARTESIAN_POINT('Ctrl Pts',(92.3729310034425,73.548715639534,25.6317902674767));
#15381=CARTESIAN_POINT('Ctrl Pts',(92.3736637762158,73.5486127742139,25.6317901655014));
#15382=CARTESIAN_POINT('Ctrl Pts',(92.3741761377424,73.5485325399017,25.6317901700216));
#15383=CARTESIAN_POINT('Ctrl Pts',(92.3743063108871,73.5485063366763,25.6317901701658));
#15384=CARTESIAN_POINT('Ctrl Pts',(92.3744684158844,73.5484585109249,25.6317901685753));
#15385=CARTESIAN_POINT('Ctrl Pts',(92.3745239397691,73.5484377487012,25.6317901675072));
#15386=CARTESIAN_POINT('Ctrl Pts',(92.3746369504613,73.5483842999918,25.6317901622102));
#15387=CARTESIAN_POINT('Ctrl Pts',(92.374693666779,73.5483524455474,25.6317901581991));
#15388=CARTESIAN_POINT('Ctrl Pts',(92.3748810839095,73.5482355806736,25.6317901350518));
#15389=CARTESIAN_POINT('Ctrl Pts',(92.3750490381953,73.5481182204635,25.631790111117));
#15390=CARTESIAN_POINT('Ctrl Pts',(92.3755304024895,73.5477687178315,25.6317899079793));
#15391=CARTESIAN_POINT('Ctrl Pts',(92.3758587524986,73.5475266908041,25.6317897358323));
#15392=CARTESIAN_POINT('Ctrl Pts',(92.3762808730832,73.547212917852,25.6317893289482));
#15393=CARTESIAN_POINT('',(89.9158093581253,74.5483573588487,24.6492425761608));
#15394=CARTESIAN_POINT('',(83.8597096798607,73.5479946938389,25.6317894431355));
#15395=CARTESIAN_POINT('',(89.9158093581253,73.5485096636923,25.6317901697235));
#15396=CARTESIAN_POINT('',(84.1793641916453,73.568753174193,25.6315852488685));
#15397=CARTESIAN_POINT('Ctrl Pts',(83.8620494347291,73.5456878033121,25.6317861882675));
#15398=CARTESIAN_POINT('Ctrl Pts',(83.8628122255758,73.5462680552496,25.631787825664));
#15399=CARTESIAN_POINT('Ctrl Pts',(83.8635760755023,73.5468468464223,25.6317889522057));
#15400=CARTESIAN_POINT('Ctrl Pts',(83.8649986409489,73.5479120354554,25.6317901115844));
#15401=CARTESIAN_POINT('Ctrl Pts',(83.8652912250363,73.5481246343271,25.6317901025638));
#15402=CARTESIAN_POINT('Ctrl Pts',(83.8655475009469,73.5482978312401,25.6317901488093));
#15403=CARTESIAN_POINT('Ctrl Pts',(83.8656242852435,73.5483466146876,25.6317901571617));
#15404=CARTESIAN_POINT('Ctrl Pts',(83.8657229728884,73.5483991607367,25.6317901637205));
#15405=CARTESIAN_POINT('Ctrl Pts',(83.8657500669171,73.5484125017204,25.6317901650796));
#15406=CARTESIAN_POINT('Ctrl Pts',(83.8658295286608,73.5484476749984,25.6317901680625));
#15407=CARTESIAN_POINT('Ctrl Pts',(83.8658801445154,73.5484654462743,25.6317901688644));
#15408=CARTESIAN_POINT('Ctrl Pts',(83.8660191114231,73.5485052355036,25.6317901700111));
#15409=CARTESIAN_POINT('Ctrl Pts',(83.8661239848105,73.5485271153584,25.6317901699005));
#15410=CARTESIAN_POINT('Ctrl Pts',(83.8663351895501,73.548562344042,25.6317901683816));
#15411=CARTESIAN_POINT('Ctrl Pts',(83.8663951492808,73.5485717232045,25.6317901678352));
#15412=CARTESIAN_POINT('Ctrl Pts',(83.8668376923685,73.5486387805954,25.6317901630931));
#15413=CARTESIAN_POINT('Ctrl Pts',(83.8678314051276,73.548773688858,25.6317902406848));
#15414=CARTESIAN_POINT('Ctrl Pts',(83.8784510006691,73.5501276787673,25.6317892603149));
#15415=CARTESIAN_POINT('Ctrl Pts',(83.8859946861673,73.5510548502303,25.6317873408393));
#15416=CARTESIAN_POINT('Ctrl Pts',(83.9353231548431,73.5568833282047,25.6317672275866));
#15417=CARTESIAN_POINT('Ctrl Pts',(83.9771903856331,73.5607712848127,25.6317189250665));
#15418=CARTESIAN_POINT('Ctrl Pts',(84.0724418714549,73.5671442639532,25.6316229026081));
#15419=CARTESIAN_POINT('Ctrl Pts',(84.1258949933777,73.5689621499111,25.6315809957702));
#15420=CARTESIAN_POINT('Ctrl Pts',(84.1793641916453,73.5689558390442,25.6315811248303));
#15421=CARTESIAN_POINT('',(89.9158093581253,73.5687531741929,25.6315852488686));
#15422=CARTESIAN_POINT('Ctrl Pts',(83.2420841458681,48.953824309999,24.0644565254502));
#15423=CARTESIAN_POINT('Ctrl Pts',(82.9518121489106,48.9612122911916,24.4492357609513));
#15424=CARTESIAN_POINT('Ctrl Pts',(82.4251085617092,49.1939745363138,25.0462017629271));
#15425=CARTESIAN_POINT('Ctrl Pts',(81.7389075468478,49.9313282505984,25.6676036444311));
#15426=CARTESIAN_POINT('Ctrl Pts',(81.5056887722351,50.6000271689195,25.8509066955643));
#15427=CARTESIAN_POINT('Ctrl Pts',(81.5056887722351,50.9535197003117,25.8509066955643));
#15428=CARTESIAN_POINT('Ctrl Pts',(83.2445779800187,49.2509927216027,24.0611507446378));
#15429=CARTESIAN_POINT('Ctrl Pts',(82.9854155230638,49.2327619228777,24.4066636830256));
#15430=CARTESIAN_POINT('Ctrl Pts',(82.4959932214668,49.4015757694831,24.9724026640883));
#15431=CARTESIAN_POINT('Ctrl Pts',(81.8352303314867,50.0375938084627,25.5866568299992));
#15432=CARTESIAN_POINT('Ctrl Pts',(81.6060460521613,50.6363953364613,25.7706247352624));
#15433=CARTESIAN_POINT('Ctrl Pts',(81.6060460521613,50.9535197003117,25.7706247352624));
#15434=CARTESIAN_POINT('Ctrl Pts',(83.446669888908,49.7654344655191,24.2046263998776));
#15435=CARTESIAN_POINT('Ctrl Pts',(83.1967794329484,49.7062325717271,24.4647809808247));
#15436=CARTESIAN_POINT('Ctrl Pts',(82.7125296928943,49.7649882725189,24.9403467137218));
#15437=CARTESIAN_POINT('Ctrl Pts',(82.0422010356178,50.2247640160565,25.4931655827065));
#15438=CARTESIAN_POINT('Ctrl Pts',(81.8090530198752,50.6999992525563,25.6644968305153));
#15439=CARTESIAN_POINT('Ctrl Pts',(81.8090530198752,50.9535197003117,25.6644968305153));
#15440=CARTESIAN_POINT('Ctrl Pts',(83.8624475165878,49.9513294614112,24.5150383349424));
#15441=CARTESIAN_POINT('Ctrl Pts',(83.5638557406808,49.9263970761604,24.7296851540142));
#15442=CARTESIAN_POINT('Ctrl Pts',(83.0129802457692,50.0052403904185,25.0950293051029));
#15443=CARTESIAN_POINT('Ctrl Pts',(82.2834459391241,50.3827932756723,25.5059159708219));
#15444=CARTESIAN_POINT('Ctrl Pts',(82.0339772788989,50.7554817848434,25.6317901697235));
#15445=CARTESIAN_POINT('Ctrl Pts',(82.0339772788989,50.9535197003117,25.6317901697235));
#15446=CARTESIAN_POINT('Ctrl Pts',(84.0404003994495,49.9536720051554,24.6492425761608));
#15447=CARTESIAN_POINT('Ctrl Pts',(83.7211012027963,49.9573659957516,24.8608711556863));
#15448=CARTESIAN_POINT('Ctrl Pts',(83.1417272568746,50.0737471183114,25.1892024567731));
#15449=CARTESIAN_POINT('Ctrl Pts',(82.3869061405271,50.4424239754544,25.5309734916003));
#15450=CARTESIAN_POINT('Ctrl Pts',(82.1303654884531,50.7767734346131,25.6317901697235));
#15451=CARTESIAN_POINT('Ctrl Pts',(82.1303654884531,50.9535197003117,25.6317901697235));
#15452=CARTESIAN_POINT('',(81.7905100162317,49.9727088485332,25.6144140053202));
#15453=CARTESIAN_POINT('',(81.7725075628773,50.0039094415088,25.6299257961321));
#15454=CARTESIAN_POINT('Origin',(82.0450283319576,50.192922607729,25.3505548325001));
#15455=CARTESIAN_POINT('',(83.2420841458681,48.953824309999,24.0644565254502));
#15456=CARTESIAN_POINT('Ctrl Pts',(83.2420841458681,48.953824309999,24.0644565254502));
#15457=CARTESIAN_POINT('Ctrl Pts',(82.9518121489106,48.9612122911916,24.4492357609513));
#15458=CARTESIAN_POINT('Ctrl Pts',(82.4304108598308,49.1916313306758,25.0401921366632));
#15459=CARTESIAN_POINT('Ctrl Pts',(81.9448371856153,49.7100814015747,25.4811081318194));
#15460=CARTESIAN_POINT('Ctrl Pts',(81.7905100162317,49.9727088485332,25.6144140053202));
#15461=CARTESIAN_POINT('',(84.0404003994495,49.9536720051554,24.6492425761608));
#15462=CARTESIAN_POINT('Origin',(84.0404003994495,48.953824309999,24.6666949825981));
#15463=CARTESIAN_POINT('',(82.1303654884531,50.9535197003117,25.6317901697235));
#15464=CARTESIAN_POINT('Ctrl Pts',(84.0404003994495,49.9536720051554,24.6492425761608));
#15465=CARTESIAN_POINT('Ctrl Pts',(83.7211012027963,49.9573659957516,24.8608711556863));
#15466=CARTESIAN_POINT('Ctrl Pts',(83.1417272568746,50.0737471183114,25.1892024567731));
#15467=CARTESIAN_POINT('Ctrl Pts',(82.3869061405271,50.4424239754544,25.5309734916003));
#15468=CARTESIAN_POINT('Ctrl Pts',(82.1303654884531,50.7767734346131,25.6317901697235));
#15469=CARTESIAN_POINT('Ctrl Pts',(82.1303654884531,50.9535197003117,25.6317901697235));
#15470=CARTESIAN_POINT('',(81.5056887722351,50.9535197003117,25.8509066955643));
#15471=CARTESIAN_POINT('Origin',(82.1303654884531,50.9535197003117,26.6317901697235));
#15472=CARTESIAN_POINT('Ctrl Pts',(81.7725075628773,50.0039094415088,25.6299257961321));
#15473=CARTESIAN_POINT('Ctrl Pts',(81.6192626453982,50.2744419960736,25.7616409942313));
#15474=CARTESIAN_POINT('Ctrl Pts',(81.5056887722351,50.6046584732629,25.8509066955643));
#15475=CARTESIAN_POINT('Ctrl Pts',(81.5056887722351,50.9535197003117,25.8509066955643));
#15476=CARTESIAN_POINT('Origin',(82.1303654884532,249.849666791719,26.6317901697235));
#15477=CARTESIAN_POINT('',(81.5056887722351,249.849666791719,25.8509066955643));
#15478=CARTESIAN_POINT('',(82.1303654884532,249.849666791719,25.6317901697235));
#15479=CARTESIAN_POINT('Origin',(86.6838903068086,48.6291229483211,6.06456643062171));
#15480=CARTESIAN_POINT('',(86.4054165204818,49.768165114043,14.0215599020933));
#15481=CARTESIAN_POINT('',(85.4398696925343,48.7683174188854,13.0390123085306));
#15482=CARTESIAN_POINT('Origin',(86.4054165204818,48.7683174188866,14.0390123085306));
#15483=CARTESIAN_POINT('',(86.2522207072646,49.8447396828556,18.4085140112619));
#15484=CARTESIAN_POINT('',(86.6838903068086,49.6289706434775,6.04711402418443));
#15485=CARTESIAN_POINT('',(85.2528298802455,48.8448919876992,18.3910669209967));
#15486=CARTESIAN_POINT('Origin',(86.2522207072646,48.8448919876992,18.4259664176992));
#15487=CARTESIAN_POINT('',(85.4397277456747,48.7514715269393,13.0390123085306));
#15488=CARTESIAN_POINT('',(85.6844994797895,48.6291229483211,6.02966693391921));
#15489=CARTESIAN_POINT('Origin',(86.4403372899798,48.7508623539552,13.0390123083492));
#15490=CARTESIAN_POINT('Ctrl Pts',(85.2528298802455,48.8448919876993,18.3910669209967));
#15491=CARTESIAN_POINT('Ctrl Pts',(85.1817052246903,48.8839986296393,20.4278105721344));
#15492=CARTESIAN_POINT('Ctrl Pts',(84.4694371702354,48.9225858124666,22.4374998663306));
#15493=CARTESIAN_POINT('Ctrl Pts',(83.2420841458681,48.953824309999,24.0644565254502));
#15494=CARTESIAN_POINT('Ctrl Pts',(85.2530119350162,49.143929776393,18.3858535544718));
#15495=CARTESIAN_POINT('Ctrl Pts',(85.1830031800217,49.1823454534765,20.4220348123234));
#15496=CARTESIAN_POINT('Ctrl Pts',(84.4712443595945,49.2202975496799,22.4336607509669));
#15497=CARTESIAN_POINT('Ctrl Pts',(83.2445779800187,49.2509927216027,24.0611507446379));
#15498=CARTESIAN_POINT('Ctrl Pts',(85.5042597297208,49.6614640589546,18.3855937262913));
#15499=CARTESIAN_POINT('Ctrl Pts',(85.4330276954405,49.6987797542187,20.4738241821241));
#15500=CARTESIAN_POINT('Ctrl Pts',(84.7045073358663,49.7356053283196,22.5350301867232));
#15501=CARTESIAN_POINT('Ctrl Pts',(83.4466698685862,49.7654344960743,24.2046263840138));
#15502=CARTESIAN_POINT('Ctrl Pts',(86.0280448469808,49.8446030793584,18.4006880021423));
#15503=CARTESIAN_POINT('Ctrl Pts',(85.9519024966416,49.8829052848931,20.595544242576));
#15504=CARTESIAN_POINT('Ctrl Pts',(85.1849158404282,49.9207255047206,22.7613306401396));
#15505=CARTESIAN_POINT('Ctrl Pts',(83.8624475165878,49.9513294614112,24.5150383349424));
#15506=CARTESIAN_POINT('Ctrl Pts',(86.2522207072646,49.8447396828557,18.4085140112619));
#15507=CARTESIAN_POINT('Ctrl Pts',(86.1739835861539,49.8838463247957,20.6489320275134));
#15508=CARTESIAN_POINT('Ctrl Pts',(85.3904887262535,49.922433507623,22.8595902511292));
#15509=CARTESIAN_POINT('Ctrl Pts',(84.0404003994495,49.9536720051554,24.6492425761608));
#15510=CARTESIAN_POINT('Origin',(77.5885786473752,48.8540444219185,18.8677420166542));
#15511=CARTESIAN_POINT('Origin',(75.2589216100545,49.8380387800657,18.0246195475344));
#15512=CARTESIAN_POINT('Ctrl Pts',(94.7238074666652,50.6658020538902,8.03909119226798));
#15513=CARTESIAN_POINT('Ctrl Pts',(94.7242533524622,50.4407685717162,8.04105494417823));
#15514=CARTESIAN_POINT('Ctrl Pts',(94.5413183799327,49.9147717582583,8.04564504845595));
#15515=CARTESIAN_POINT('Ctrl Pts',(94.0217490406986,49.6632831041221,8.04783966054713));
#15516=CARTESIAN_POINT('Ctrl Pts',(93.7219001602852,49.6638952958697,8.04783431826473));
#15517=CARTESIAN_POINT('Ctrl Pts',(94.7238100592207,50.6658040701047,7.90818568187949));
#15518=CARTESIAN_POINT('Ctrl Pts',(94.7247815024341,50.4405335707027,7.9098230579944));
#15519=CARTESIAN_POINT('Ctrl Pts',(94.5431697875406,49.9134573549019,7.91365710692467));
#15520=CARTESIAN_POINT('Ctrl Pts',(94.0227709976599,49.6609633991734,7.91549626402391));
#15521=CARTESIAN_POINT('Ctrl Pts',(93.7218936189838,49.6615780365879,7.91549178703419));
#15522=CARTESIAN_POINT('Ctrl Pts',(94.6151006371229,50.6655938192377,7.64708366638359));
#15523=CARTESIAN_POINT('Ctrl Pts',(94.6164609120234,50.4651076618335,7.64765598632956));
#15524=CARTESIAN_POINT('Ctrl Pts',(94.455597945555,49.9944715098724,7.64899546431013));
#15525=CARTESIAN_POINT('Ctrl Pts',(93.9905426429448,49.7676696327458,7.64963777506368));
#15526=CARTESIAN_POINT('Ctrl Pts',(93.7221001316578,49.7682217246646,7.64963621151052));
#15527=CARTESIAN_POINT('Ctrl Pts',(94.3537094703935,50.6650960544851,7.5386687062146));
#15528=CARTESIAN_POINT('Ctrl Pts',(94.3543184396297,50.5232802394548,7.53865575350688));
#15529=CARTESIAN_POINT('Ctrl Pts',(94.2398716486813,50.1912817256042,7.53864630294331));
#15530=CARTESIAN_POINT('Ctrl Pts',(93.9119967268691,50.0320827681238,7.53865887283448));
#15531=CARTESIAN_POINT('Ctrl Pts',(93.7226034555759,50.0324703002282,7.53865884228872));
#15532=CARTESIAN_POINT('Ctrl Pts',(94.2223089755352,50.6648447588155,7.53908470233876));
#15533=CARTESIAN_POINT('Ctrl Pts',(94.2225275149537,50.5526488496359,7.53908483841565));
#15534=CARTESIAN_POINT('Ctrl Pts',(94.1313254112627,50.2904062747985,7.53908491743858));
#15535=CARTESIAN_POINT('Ctrl Pts',(93.8723266236223,50.1650286456544,7.53908475905999));
#15536=CARTESIAN_POINT('Ctrl Pts',(93.7228576592854,50.1653338489022,7.53908475944492));
#15537=CARTESIAN_POINT('',(94.7238093581253,50.6638929076304,8.03908232976852));
#15538=CARTESIAN_POINT('',(94.2238093581253,50.6638929076304,7.53908232976852));
#15539=CARTESIAN_POINT('Origin',(94.2238093581253,50.6638929076304,8.03908232976852));
#15540=CARTESIAN_POINT('',(93.7238093581253,49.6638928960302,8.04780853298716));
#15541=CARTESIAN_POINT('Origin',(93.7238093581253,50.6638929076304,8.03908232976853));
#15542=CARTESIAN_POINT('',(93.7238093581253,50.1638167436084,7.53908232976852));
#15543=CARTESIAN_POINT('Origin',(93.7238093581253,50.1638167436084,8.03908232976852));
#15544=CARTESIAN_POINT('Origin',(93.7238093581253,50.6638929076304,7.53908232976852));
#15545=CARTESIAN_POINT('Origin',(93.7238093581253,50.9535197003117,24.6317901697235));
#15546=CARTESIAN_POINT('',(94.7238093581253,50.9535197003117,24.6317901697235));
#15547=CARTESIAN_POINT('Origin',(93.7238093581253,50.9535197003117,24.6317901697235));
#15548=CARTESIAN_POINT('',(93.7238093581253,49.9536720051554,24.6492425761608));
#15549=CARTESIAN_POINT('Origin',(93.7238093581253,50.9535197003117,24.6317901697235));
#15550=CARTESIAN_POINT('Origin',(93.7238093581253,50.9535197003117,24.6317901697235));
#15551=CARTESIAN_POINT('Origin',(89.9158093581253,50.9535197003117,24.6317901697235));
#15552=CARTESIAN_POINT('',(84.1793641916452,50.9332761898113,25.6315852488685));
#15553=CARTESIAN_POINT('',(83.859187373664,50.9535197003118,25.6317901697235));
#15554=CARTESIAN_POINT('Ctrl Pts',(84.1793641916452,50.9330737481231,25.6315811293941));
#15555=CARTESIAN_POINT('Ctrl Pts',(84.1258764893525,50.93306743518,25.631581000293));
#15556=CARTESIAN_POINT('Ctrl Pts',(84.0723809804152,50.9348331139034,25.6316216004804));
#15557=CARTESIAN_POINT('Ctrl Pts',(83.9756806606081,50.9411292564876,25.6317173859014));
#15558=CARTESIAN_POINT('Ctrl Pts',(83.9323798203632,50.9450822093668,25.6317672772418));
#15559=CARTESIAN_POINT('Ctrl Pts',(83.881602549609,50.951023672664,25.6317874605256));
#15560=CARTESIAN_POINT('Ctrl Pts',(83.8740384509217,50.9519443299663,25.6317893172824));
#15561=CARTESIAN_POINT('Ctrl Pts',(83.8631993343531,50.9533127100286,25.6317902668637));
#15562=CARTESIAN_POINT('Ctrl Pts',(83.862464024829,50.9534157898532,25.6317901653828));
#15563=CARTESIAN_POINT('Ctrl Pts',(83.862093605293,50.953473359314,25.6317901687166));
#15564=CARTESIAN_POINT('Ctrl Pts',(83.8620097015713,50.9534870753615,25.6317901692946));
#15565=CARTESIAN_POINT('Ctrl Pts',(83.8618371995746,50.9535197855331,25.6317901698915));
#15566=CARTESIAN_POINT('Ctrl Pts',(83.8617511594329,50.9535394782825,25.6317901698545));
#15567=CARTESIAN_POINT('Ctrl Pts',(83.861622179343,50.9535820248279,25.6317901679256));
#15568=CARTESIAN_POINT('Ctrl Pts',(83.861574726303,50.9536014368395,25.6317901666674));
#15569=CARTESIAN_POINT('Ctrl Pts',(83.8614676318644,50.9536539330768,25.6317901611246));
#15570=CARTESIAN_POINT('Ctrl Pts',(83.8614072568391,50.9536890083702,25.6317901564081));
#15571=CARTESIAN_POINT('Ctrl Pts',(83.8612041189133,50.9538187771082,25.6317901285839));
#15572=CARTESIAN_POINT('Ctrl Pts',(83.8610122964798,50.9539539838696,25.6317901075772));
#15573=CARTESIAN_POINT('Ctrl Pts',(83.8604911429388,50.9543353605919,25.6317898452369));
#15574=CARTESIAN_POINT('Ctrl Pts',(83.8602176179442,50.9545370855065,25.6317896887251));
#15575=CARTESIAN_POINT('Ctrl Pts',(83.8598539523986,50.9548074113729,25.6317893406232));
#15576=CARTESIAN_POINT('',(89.9158093581253,50.9535197003117,25.6317901697235));
#15577=CARTESIAN_POINT('',(89.9158093581253,49.9536720051554,24.6492425761608));
#15578=CARTESIAN_POINT('',(92.0567751999177,50.9332761898114,25.6315852488685));
#15579=CARTESIAN_POINT('Ctrl Pts',(92.3740917022765,50.9563398107422,25.6317861932041));
#15580=CARTESIAN_POINT('Ctrl Pts',(92.3726771800239,50.9552637782606,25.6317892277466));
#15581=CARTESIAN_POINT('Ctrl Pts',(92.3716566922394,50.9544974675939,25.6317897564745));
#15582=CARTESIAN_POINT('Ctrl Pts',(92.3708683851414,50.9539172031799,25.6317901149985));
#15583=CARTESIAN_POINT('Ctrl Pts',(92.3707014506312,50.953799623293,25.6317901334268));
#15584=CARTESIAN_POINT('Ctrl Pts',(92.3705156105445,50.953681427177,25.6317901575394));
#15585=CARTESIAN_POINT('Ctrl Pts',(92.3704583020043,50.9536484720265,25.6317901617993));
#15586=CARTESIAN_POINT('Ctrl Pts',(92.3703462585873,50.9535941533603,25.6317901673225));
#15587=CARTESIAN_POINT('Ctrl Pts',(92.3702920531728,50.9535731920668,25.6317901684567));
#15588=CARTESIAN_POINT('Ctrl Pts',(92.3701362803575,50.9535257842691,25.6317901701342));
#15589=CARTESIAN_POINT('Ctrl Pts',(92.3700177346974,50.9535015521207,25.631790169931));
#15590=CARTESIAN_POINT('Ctrl Pts',(92.3697984110587,50.9534653632202,25.6317901682868));
#15591=CARTESIAN_POINT('Ctrl Pts',(92.3697423266474,50.953456624296,25.6317901677673));
#15592=CARTESIAN_POINT('Ctrl Pts',(92.3693035021206,50.9533902546947,25.6317901630409));
#15593=CARTESIAN_POINT('Ctrl Pts',(92.3683068269198,50.9532549724322,25.6317902408092));
#15594=CARTESIAN_POINT('Ctrl Pts',(92.3576565468431,50.9518971790737,25.6317892558165));
#15595=CARTESIAN_POINT('Ctrl Pts',(92.3500910420528,50.9509674878522,25.6317873250405));
#15596=CARTESIAN_POINT('Ctrl Pts',(92.3007651144929,50.9451410144598,25.6317671642226));
#15597=CARTESIAN_POINT('Ctrl Pts',(92.2589237862453,50.9412562551936,25.6317188976845));
#15598=CARTESIAN_POINT('Ctrl Pts',(92.1636977037717,50.9348851636446,25.631622903438));
#15599=CARTESIAN_POINT('Ctrl Pts',(92.1102444770105,50.9330673246566,25.631580998032));
#15600=CARTESIAN_POINT('Ctrl Pts',(92.0567751999177,50.9330736354794,25.6315811270905));
#15601=CARTESIAN_POINT('',(89.9158093581253,50.9332761898114,25.6315852488686));
#15602=CARTESIAN_POINT('Origin',(93.7238093581253,50.8957895899437,21.3244343617993));
#15603=CARTESIAN_POINT('',(94.7238093581253,50.8957895899437,21.3244343617993));
#15604=CARTESIAN_POINT('',(93.7238093581253,49.8959418947873,21.3418867682366));
#15605=CARTESIAN_POINT('Origin',(93.7238093581253,68.5010146820023,24.6317901697235));
#15606=CARTESIAN_POINT('',(94.7238093581253,68.5010146820023,24.6317901697235));
#15607=CARTESIAN_POINT('Origin',(89.9158093581253,50.1638167436084,8.03908232976852));
#15608=CARTESIAN_POINT('',(92.3205918166152,49.6638928960302,8.04780853298717));
#15609=CARTESIAN_POINT('',(92.3205918166152,50.1638167436084,7.53908232976852));
#15610=CARTESIAN_POINT('Origin',(92.3205918166152,50.1638167436084,8.03908232976852));
#15611=CARTESIAN_POINT('',(89.9158093581253,50.1638167436084,7.53908232976852));
#15612=CARTESIAN_POINT('',(89.9158093581253,49.6638928960302,8.04780853298716));
#15613=CARTESIAN_POINT('Ctrl Pts',(90.8205916806963,48.6644052686074,7.53908232976852));
#15614=CARTESIAN_POINT('Ctrl Pts',(90.8205607344725,49.1131314168191,7.53908232976852));
#15615=CARTESIAN_POINT('Ctrl Pts',(91.1973070827823,49.8896749462169,7.53908232976852));
#15616=CARTESIAN_POINT('Ctrl Pts',(91.9839826998157,50.1638392615846,7.53908232976852));
#15617=CARTESIAN_POINT('Ctrl Pts',(92.3206886031576,50.1638167403715,7.53908232976852));
#15618=CARTESIAN_POINT('Ctrl Pts',(90.9544001616338,48.6644139187195,7.53908233303684));
#15619=CARTESIAN_POINT('Ctrl Pts',(90.9548115078979,49.0730177486956,7.53906717320839));
#15620=CARTESIAN_POINT('Ctrl Pts',(91.297684773273,49.7796555590373,7.53904541835098));
#15621=CARTESIAN_POINT('Ctrl Pts',(92.0137094176674,50.0308242462866,7.5390603341531));
#15622=CARTESIAN_POINT('Ctrl Pts',(92.3206800557036,50.0314627951644,7.53908233609258));
#15623=CARTESIAN_POINT('Ctrl Pts',(91.2206893607609,48.6644310538007,7.65273596596696));
#15624=CARTESIAN_POINT('Ctrl Pts',(91.2219420081746,48.9935562724254,7.65351956342891));
#15625=CARTESIAN_POINT('Ctrl Pts',(91.4970508895366,49.5609292670729,7.65356414767851));
#15626=CARTESIAN_POINT('Ctrl Pts',(92.0726207453832,49.7661090434,7.65130507912057));
#15627=CARTESIAN_POINT('Ctrl Pts',(92.3206631166653,49.7680077127439,7.65014486160845));
#15628=CARTESIAN_POINT('Ctrl Pts',(91.324970256344,48.6644378831646,7.92283937303999));
#15629=CARTESIAN_POINT('Ctrl Pts',(91.3255880464784,48.9618859721741,7.92503848928961));
#15630=CARTESIAN_POINT('Ctrl Pts',(91.5754155320929,49.4763492236233,7.92515182289904));
#15631=CARTESIAN_POINT('Ctrl Pts',(92.0968174506634,49.6605816693765,7.91878974883318));
#15632=CARTESIAN_POINT('Ctrl Pts',(92.3206561593196,49.6615695569116,7.91550783397761));
#15633=CARTESIAN_POINT('Ctrl Pts',(91.320285303133,48.6644375061197,8.05658325635477));
#15634=CARTESIAN_POINT('Ctrl Pts',(91.320173343393,48.963634456729,8.05919064876614));
#15635=CARTESIAN_POINT('Ctrl Pts',(91.5713334606595,49.4813337075809,8.05932323592505));
#15636=CARTESIAN_POINT('Ctrl Pts',(92.0960488185616,49.6639775098541,8.05177236321072));
#15637=CARTESIAN_POINT('Ctrl Pts',(92.3206563803453,49.6638937706122,8.04785860937426));
#15638=CARTESIAN_POINT('',(91.3383568342557,49.7977589871826,7.53908232976852));
#15639=CARTESIAN_POINT('',(91.3202870908699,48.6645020110139,8.05653207811978));
#15640=CARTESIAN_POINT('Ctrl Pts',(91.3383568342557,49.7975535725192,7.53908232976852));
#15641=CARTESIAN_POINT('Ctrl Pts',(91.3383570224038,49.7632170227631,7.53907694191002));
#15642=CARTESIAN_POINT('Ctrl Pts',(91.3382831015267,49.7288263833074,7.54119375886971));
#15643=CARTESIAN_POINT('Ctrl Pts',(91.3375300816452,49.5385286480495,7.5627574269258));
#15644=CARTESIAN_POINT('Ctrl Pts',(91.3355994589997,49.3804062002855,7.61804322599684));
#15645=CARTESIAN_POINT('Ctrl Pts',(91.331430894431,49.1374323781734,7.73741529681227));
#15646=CARTESIAN_POINT('Ctrl Pts',(91.3293182225967,49.0388018409945,7.7979143025626));
#15647=CARTESIAN_POINT('Ctrl Pts',(91.3249684016617,48.8516344011592,7.92247687659006));
#15648=CARTESIAN_POINT('Ctrl Pts',(91.3226222618745,48.7586527376658,7.98966152977449));
#15649=CARTESIAN_POINT('Ctrl Pts',(91.3203446872936,48.6668250076959,8.05488273234449));
#15650=CARTESIAN_POINT('Ctrl Pts',(91.3203158873283,48.6656635804008,8.05570745544316));
#15651=CARTESIAN_POINT('Ctrl Pts',(91.3202870908699,48.6645020110138,8.05653207811965));
#15652=CARTESIAN_POINT('Origin',(92.3215059938086,48.6635882515425,7.53908232976852));
#15653=CARTESIAN_POINT('Origin',(92.3215059938086,48.6635882515425,8.03908232976853));
#15654=CARTESIAN_POINT('Origin',(94.2238093581253,56.0010146820023,8.03908232976852));
#15655=CARTESIAN_POINT('',(94.7238093581253,56.0010146820023,8.03908232976852));
#15656=CARTESIAN_POINT('',(94.2238093581253,56.0010146820023,7.53908232976852));
#15657=CARTESIAN_POINT('Origin',(93.7238093581253,73.7597311392283,12.5309199406727));
#15658=CARTESIAN_POINT('',(93.7238093581253,74.7595788343847,12.54837234711));
#15659=CARTESIAN_POINT('',(94.7238093581253,73.7597311392283,12.5309199406727));
#15660=CARTESIAN_POINT('Ctrl Pts',(83.2420841458681,75.5482050540051,24.0644565254502));
#15661=CARTESIAN_POINT('Ctrl Pts',(84.4694371702354,75.5794435515375,22.4374998663305));
#15662=CARTESIAN_POINT('Ctrl Pts',(85.1817052246903,75.6180307343648,20.4278105721344));
#15663=CARTESIAN_POINT('Ctrl Pts',(85.2528298802455,75.6571373763048,18.3910669209967));
#15664=CARTESIAN_POINT('Ctrl Pts',(83.2445779800187,75.2510366424014,24.0611507446378));
#15665=CARTESIAN_POINT('Ctrl Pts',(84.4712443595945,75.2817318143242,22.4336607509669));
#15666=CARTESIAN_POINT('Ctrl Pts',(85.1830031800217,75.3196839105276,20.4220348123234));
#15667=CARTESIAN_POINT('Ctrl Pts',(85.2530119350162,75.3580995876111,18.3858535544717));
#15668=CARTESIAN_POINT('Ctrl Pts',(83.4466759057036,74.7366039451555,24.204631096773));
#15669=CARTESIAN_POINT('Ctrl Pts',(84.7045133729836,74.7664331129102,22.5350348994824));
#15670=CARTESIAN_POINT('Ctrl Pts',(85.4330354768027,74.8032589508844,20.4738246169047));
#15671=CARTESIAN_POINT('Ctrl Pts',(85.504267511083,74.8405746461486,18.3855941610719));
#15672=CARTESIAN_POINT('Ctrl Pts',(83.8624475165878,74.5506999025929,24.5150383349424));
#15673=CARTESIAN_POINT('Ctrl Pts',(85.1849158404282,74.5813038592835,22.7613306401396));
#15674=CARTESIAN_POINT('Ctrl Pts',(85.9519024966416,74.619124079111,20.595544242576));
#15675=CARTESIAN_POINT('Ctrl Pts',(86.0280448469808,74.6574262846457,18.4006880021423));
#15676=CARTESIAN_POINT('Ctrl Pts',(84.0404003994495,74.5483573588487,24.6492425761608));
#15677=CARTESIAN_POINT('Ctrl Pts',(85.3904887262535,74.5795958563811,22.8595902511291));
#15678=CARTESIAN_POINT('Ctrl Pts',(86.1739835861539,74.6181830392084,20.6489320275134));
#15679=CARTESIAN_POINT('Ctrl Pts',(86.2522207072646,74.6572896811484,18.4085140112619));
#15680=CARTESIAN_POINT('',(86.2522207072646,74.6572896811484,18.4085140112619));
#15681=CARTESIAN_POINT('',(85.2528298802455,75.6571373763048,18.3910669209967));
#15682=CARTESIAN_POINT('Origin',(86.2522207072646,75.6571373763048,18.4259664176992));
#15683=CARTESIAN_POINT('Origin',(77.5885786473767,75.6479849420856,18.8677420166589));
#15684=CARTESIAN_POINT('Origin',(75.2589216100545,74.6639905839384,18.0246195475344));
#15685=CARTESIAN_POINT('Origin',(87.104768368727,76.0832813302272,-5.98780435169404));
#15686=CARTESIAN_POINT('',(85.4397277456758,75.7505578370653,13.0390123084985));
#15687=CARTESIAN_POINT('',(85.4398696925355,75.7337119451168,13.0390123084985));
#15688=CARTESIAN_POINT('Origin',(86.4403372899787,75.7511670100483,13.0390123083814));
#15689=CARTESIAN_POINT('',(86.1053775417079,76.0832813302272,-6.02270384839654));
#15690=CARTESIAN_POINT('',(86.4054165204829,74.7338642499617,14.0215599020612));
#15691=CARTESIAN_POINT('',(87.104768368727,75.0834336350708,-6.00525675813132));
#15692=CARTESIAN_POINT('Origin',(86.4054165204829,75.733711945118,14.0390123084985));
#15693=CARTESIAN_POINT('Origin',(94.2238093581253,56.0010146820023,8.03908232976852));
#15694=CARTESIAN_POINT('',(94.2238093581253,56.0010146820023,7.53908232976852));
#15695=CARTESIAN_POINT('',(94.7238093581253,56.0010146820023,8.03908232976852));
#15696=CARTESIAN_POINT('Origin',(89.9158093581253,74.3382126203956,8.03908232976852));
#15697=CARTESIAN_POINT('',(92.3205918166152,74.3382126203956,7.53908232976852));
#15698=CARTESIAN_POINT('',(92.3205918166152,74.8381364679738,8.04780853298717));
#15699=CARTESIAN_POINT('Origin',(92.3205918166152,74.3382126203956,8.03908232976852));
#15700=CARTESIAN_POINT('',(89.9158093581253,74.8381364679738,8.04780853298716));
#15701=CARTESIAN_POINT('',(89.9158093581253,74.3382126203956,7.53908232976852));
#15702=CARTESIAN_POINT('Ctrl Pts',(92.3206873175117,74.3382126235474,7.53908232976852));
#15703=CARTESIAN_POINT('Ctrl Pts',(91.9839818393875,74.3381903988872,7.53908232976852));
#15704=CARTESIAN_POINT('Ctrl Pts',(91.1973344160732,74.6123871985269,7.53908232976852));
#15705=CARTESIAN_POINT('Ctrl Pts',(90.8205611432906,75.3888970973731,7.53908232976852));
#15706=CARTESIAN_POINT('Ctrl Pts',(90.8205916806085,75.8376228103358,7.53908232976853));
#15707=CARTESIAN_POINT('Ctrl Pts',(92.3206788835961,74.4705665712786,7.53908233600855));
#15708=CARTESIAN_POINT('Ctrl Pts',(92.0137086342779,74.4712053891891,7.53906033425131));
#15709=CARTESIAN_POINT('Ctrl Pts',(91.2977125639086,74.7224054361898,7.53904400576998));
#15710=CARTESIAN_POINT('Ctrl Pts',(90.9548118797231,75.4290108418519,7.53906717329913));
#15711=CARTESIAN_POINT('Ctrl Pts',(90.9544001628126,75.8376142751259,7.53908233299342));
#15712=CARTESIAN_POINT('Ctrl Pts',(92.320662169578,74.7340137344542,7.65015233610946));
#15713=CARTESIAN_POINT('Ctrl Pts',(92.0726200660527,74.7359126175819,7.65131255061517));
#15714=CARTESIAN_POINT('Ctrl Pts',(91.497062584684,74.9411137470816,7.6535719627689));
#15715=CARTESIAN_POINT('Ctrl Pts',(91.2219339864493,75.5084724034318,7.65352727926219));
#15716=CARTESIAN_POINT('Ctrl Pts',(91.2206810448155,75.8375973676698,7.65274368468796));
#15717=CARTESIAN_POINT('Ctrl Pts',(92.320655304647,74.8404596295118,7.91550739096869));
#15718=CARTESIAN_POINT('Ctrl Pts',(92.096816837913,74.8414477133837,7.91878929662084));
#15719=CARTESIAN_POINT('Ctrl Pts',(91.5754460480211,75.0257102946162,7.92515108514034));
#15720=CARTESIAN_POINT('Ctrl Pts',(91.3255881400381,75.5401427738778,7.92503802331768));
#15721=CARTESIAN_POINT('Ctrl Pts',(91.324970080506,75.8375906290199,7.92283891564535));
#15722=CARTESIAN_POINT('Ctrl Pts',(92.320655522724,74.8381356050156,8.04785794419528));
#15723=CARTESIAN_POINT('Ctrl Pts',(92.0960482486025,74.8380520691002,8.05177168811949));
#15724=CARTESIAN_POINT('Ctrl Pts',(91.571351716836,75.020717541512,8.05932203823391));
#15725=CARTESIAN_POINT('Ctrl Pts',(91.3201736437571,75.5383943497144,8.05918995957182));
#15726=CARTESIAN_POINT('Ctrl Pts',(91.3202853268872,75.8375910010429,8.05658257654004));
#15727=CARTESIAN_POINT('',(91.3202870908699,75.8375273529901,8.05653207811978));
#15728=CARTESIAN_POINT('',(91.3383568342557,74.7042703768214,7.53908232976852));
#15729=CARTESIAN_POINT('Ctrl Pts',(91.3202870908699,75.8375273529902,8.05653207811965));
#15730=CARTESIAN_POINT('Ctrl Pts',(91.3203158861585,75.8363658316918,8.0557074889427));
#15731=CARTESIAN_POINT('Ctrl Pts',(91.3203446854983,75.8352044310888,8.05488278375365));
#15732=CARTESIAN_POINT('Ctrl Pts',(91.3226221991546,75.7433793171552,7.98966332583779));
#15733=CARTESIAN_POINT('Ctrl Pts',(91.3249683880569,75.6503991873557,7.92247726617929));
#15734=CARTESIAN_POINT('Ctrl Pts',(91.3293184031315,75.4632259304838,7.79790913272114));
#15735=CARTESIAN_POINT('Ctrl Pts',(91.3314309808794,75.364598801025,7.73741282125451));
#15736=CARTESIAN_POINT('Ctrl Pts',(91.3355995586263,75.1216266569478,7.61804037306508));
#15737=CARTESIAN_POINT('Ctrl Pts',(91.3375302395944,74.9635080890783,7.56275290385067));
#15738=CARTESIAN_POINT('Ctrl Pts',(91.3382831341968,74.7732177113265,7.54119282332174));
#15739=CARTESIAN_POINT('Ctrl Pts',(91.3383570270969,74.7388337307268,7.53907680751944));
#15740=CARTESIAN_POINT('Ctrl Pts',(91.3383568342557,74.7045037136122,7.53908232976852));
#15741=CARTESIAN_POINT('Origin',(92.3215059938086,75.8384411124615,8.03908232976852));
#15742=CARTESIAN_POINT('Origin',(92.3215059938086,75.8384411124615,7.53908232976852));
#15743=CARTESIAN_POINT('Ctrl Pts',(84.1796525364872,51.4186658964357,25.1490138637633));
#15744=CARTESIAN_POINT('Ctrl Pts',(83.9550594893066,51.4184639738511,25.1529258017947));
#15745=CARTESIAN_POINT('Ctrl Pts',(83.4300861044395,51.6011423471934,25.1588825983352));
#15746=CARTESIAN_POINT('Ctrl Pts',(83.1792714058086,52.1198143153139,25.1542211857624));
#15747=CARTESIAN_POINT('Ctrl Pts',(83.1799835026474,52.419710247468,25.1489899301514));
#15748=CARTESIAN_POINT('Ctrl Pts',(84.1796535311082,51.4142573858548,25.2770039492715));
#15749=CARTESIAN_POINT('Ctrl Pts',(83.9542861771942,51.4130538239093,25.2802301377002));
#15750=CARTESIAN_POINT('Ctrl Pts',(83.4252769058555,51.5954887630639,25.2851159619461));
#15751=CARTESIAN_POINT('Ctrl Pts',(83.1735257046758,52.1187910331025,25.2812984886878));
#15752=CARTESIAN_POINT('Ctrl Pts',(83.1755811295047,52.4197159647269,25.2769842110508));
#15753=CARTESIAN_POINT('Ctrl Pts',(84.1796863031128,51.3017567253459,25.5286849845727));
#15754=CARTESIAN_POINT('Ctrl Pts',(83.9287928698847,51.2997598259574,25.5297958635697));
#15755=CARTESIAN_POINT('Ctrl Pts',(83.33915150874,51.5017206211895,25.5314624836737));
#15756=CARTESIAN_POINT('Ctrl Pts',(83.0599190712436,52.0848967234904,25.5301637562415));
#15757=CARTESIAN_POINT('Ctrl Pts',(83.0630854380982,52.41990478886,25.5286781880241));
#15758=CARTESIAN_POINT('Ctrl Pts',(84.1797597689572,51.0461079292439,25.6321332506963));
#15759=CARTESIAN_POINT('Ctrl Pts',(83.8716431320487,51.0453619477492,25.6321096356989));
#15760=CARTESIAN_POINT('Ctrl Pts',(83.1500961608014,51.2956778693533,25.6320864650434));
#15761=CARTESIAN_POINT('Ctrl Pts',(82.8058238363526,52.008907168248,25.6321017951461));
#15762=CARTESIAN_POINT('Ctrl Pts',(82.807429246477,52.4203280997205,25.6321333952184));
#15763=CARTESIAN_POINT('Ctrl Pts',(84.1797968161688,50.9176883412662,25.6317884591434));
#15764=CARTESIAN_POINT('Ctrl Pts',(83.842823729123,50.9175941806681,25.6317886762205));
#15765=CARTESIAN_POINT('Ctrl Pts',(83.055007487155,51.1921637247306,25.631788879647));
#15766=CARTESIAN_POINT('Ctrl Pts',(82.6782162058672,51.9705865430436,25.631788748309));
#15767=CARTESIAN_POINT('Ctrl Pts',(82.6790057991772,52.4205415680356,25.6317884578149));
#15768=CARTESIAN_POINT('Origin',(84.1793641916452,50.9189625996812,25.1317901697235));
#15769=CARTESIAN_POINT('',(82.6802779511166,52.4180488402099,25.6317901697235));
#15770=CARTESIAN_POINT('Origin',(82.6802779511166,52.4180488402099,25.1317901697235));
#15771=CARTESIAN_POINT('Origin',(84.1811922675648,52.4198769161295,25.6317901697235));
#15772=CARTESIAN_POINT('Origin',(89.9158093581253,50.9189625996812,25.1317901697235));
#15773=CARTESIAN_POINT('Origin',(92.0567751999177,50.9189625996812,25.1317901697235));
#15774=CARTESIAN_POINT('Origin',(89.9158093581253,74.7510146820023,25.6317901697235));
#15775=CARTESIAN_POINT('',(82.6802779511166,72.0839805237947,25.6317901697235));
#15776=CARTESIAN_POINT('',(82.6802779511166,68.5010146820023,25.6317901697235));
#15777=CARTESIAN_POINT('Origin',(84.1811922675648,72.0821524478751,25.6317901697235));
#15778=CARTESIAN_POINT('Ctrl Pts',(93.0561577107779,52.4187246335202,25.1490069175582));
#15779=CARTESIAN_POINT('Ctrl Pts',(93.0564500124146,52.1940026934062,25.1529226724695));
#15780=CARTESIAN_POINT('Ctrl Pts',(92.8739599085692,51.6692979447114,25.1588780719459));
#15781=CARTESIAN_POINT('Ctrl Pts',(92.3559145226933,51.4183939260322,25.1542291167628));
#15782=CARTESIAN_POINT('Ctrl Pts',(92.0564865977906,51.4186659047273,25.1490136629468));
#15783=CARTESIAN_POINT('Ctrl Pts',(93.0605644402989,52.4187269629317,25.2769982556989));
#15784=CARTESIAN_POINT('Ctrl Pts',(93.0618599932016,52.1932313775268,25.2802276053021));
#15785=CARTESIAN_POINT('Ctrl Pts',(92.8796119069433,51.6644964955969,25.285112314543));
#15786=CARTESIAN_POINT('Ctrl Pts',(92.3569458659298,51.4126499106607,25.2813050179395));
#15787=CARTESIAN_POINT('Ctrl Pts',(92.0564856022746,51.4142574475968,25.2770038186568));
#15788=CARTESIAN_POINT('Ctrl Pts',(93.1729558683196,52.4188036944334,25.5284329941014));
#15789=CARTESIAN_POINT('Ctrl Pts',(93.1750549599912,52.1677929560658,25.5295470493558));
#15790=CARTESIAN_POINT('Ctrl Pts',(92.9733231359491,51.5785101456021,25.5312166428242));
#15791=CARTESIAN_POINT('Ctrl Pts',(92.3909112149384,51.2992001511669,25.5299187211571));
#15792=CARTESIAN_POINT('Ctrl Pts',(92.0564528331926,51.3018646443051,25.528434913195));
#15793=CARTESIAN_POINT('Ctrl Pts',(93.4282125115788,52.4189756148491,25.6319298781719));
#15794=CARTESIAN_POINT('Ctrl Pts',(93.4290855614245,52.1107952864242,25.6319084667483));
#15795=CARTESIAN_POINT('Ctrl Pts',(93.1791224642367,51.3898773346575,25.6318879992291));
#15796=CARTESIAN_POINT('Ctrl Pts',(92.4670113469435,51.0456084309293,25.631901332502));
#15797=CARTESIAN_POINT('Ctrl Pts',(92.0563794140612,51.0466101330273,25.6319298412924));
#15798=CARTESIAN_POINT('Ctrl Pts',(93.5563794409006,52.4190622703162,25.6317898865298));
#15799=CARTESIAN_POINT('Ctrl Pts',(93.5566128572771,52.0820658434126,25.6317899702517));
#15800=CARTESIAN_POINT('Ctrl Pts',(93.2824686627138,51.2950427316018,25.6317900486274));
#15801=CARTESIAN_POINT('Ctrl Pts',(92.5053691691148,50.918309500431,25.6317899981463));
#15802=CARTESIAN_POINT('Ctrl Pts',(92.0563424076498,50.9184443155361,25.631789886674));
#15803=CARTESIAN_POINT('',(93.0561660269368,52.4180488402099,25.1492399180748));
#15804=CARTESIAN_POINT('Origin',(93.5558614404463,52.4180488402099,25.1317901697235));
#15805=CARTESIAN_POINT('Origin',(92.0549471239981,52.4198769161295,25.1317901697235));
#15806=CARTESIAN_POINT('Origin',(7.41580935812529,48.7683174188866,14.0390123085306));
#15807=CARTESIAN_POINT('',(88.852485664219,48.7683174188854,13.0390123067967));
#15808=CARTESIAN_POINT('',(7.41580935812529,48.7683174188878,13.0390123083492));
#15809=CARTESIAN_POINT('',(88.852485664219,49.7681651140982,14.021559900591));
#15810=CARTESIAN_POINT('Origin',(88.852485664219,48.7683174188866,14.0390123085306));
#15811=CARTESIAN_POINT('',(7.41580935812529,49.768165114043,14.0215599020933));
#15812=CARTESIAN_POINT('Origin',(7.4158093581253,75.733711945118,14.0390123084985));
#15813=CARTESIAN_POINT('',(88.8524856640632,74.7338642510446,14.0215598998495));
#15814=CARTESIAN_POINT('',(7.4158093581253,74.7338642499617,14.0215599020612));
#15815=CARTESIAN_POINT('',(88.852485664219,75.7337119451764,13.0390123067967));
#15816=CARTESIAN_POINT('Origin',(88.8524856640632,75.7337119451764,14.0390123051537));
#15817=CARTESIAN_POINT('',(7.4158093581253,75.7337119451192,13.0390123083814));
#15818=CARTESIAN_POINT('Origin',(89.9158093581253,74.8382231349298,8.04284338640746));
#15819=CARTESIAN_POINT('',(92.1790711272975,74.7673976825267,12.1004308370607));
#15820=CARTESIAN_POINT('',(92.2283947539982,74.7920519819332,10.6879869700292));
#15821=CARTESIAN_POINT('',(90.1896837472188,74.7338642500164,14.0215598989247));
#15822=CARTESIAN_POINT('Origin',(90.1896837470333,74.7686103022625,12.0309598989247));
#15823=CARTESIAN_POINT('',(89.3841475107179,74.7338642500186,14.0215598987992));
#15824=CARTESIAN_POINT('Origin',(92.2283947539982,75.7918996770896,10.7054393764665));
#15825=CARTESIAN_POINT('',(91.1796803002784,75.7672453776831,12.0829837467955));
#15826=CARTESIAN_POINT('',(91.2290039269791,75.7918996770896,10.670539879764));
#15827=CARTESIAN_POINT('Origin',(92.1790711272975,75.7672453776831,12.117883243498));
#15828=CARTESIAN_POINT('Origin',(94.2238093581253,56.0010146820023,8.03908232976852));
#15829=CARTESIAN_POINT('',(94.7238093581253,56.0010146820023,8.03908232976852));
#15830=CARTESIAN_POINT('',(94.2238093581253,56.0010146820023,7.53908232976852));
#15831=CARTESIAN_POINT('Origin',(94.7238093581253,62.2510146820023,16.836936249746));
#15832=CARTESIAN_POINT('Origin',(92.7238093581253,64.072570213846,25.6317901697235));
#15833=CARTESIAN_POINT('',(93.4847716614059,64.1546735670373,24.2894122109423));
#15834=CARTESIAN_POINT('Ctrl Pts',(92.1808991009559,74.7674370537797,12.0982694448746));
#15835=CARTESIAN_POINT('Ctrl Pts',(92.1661187672839,74.7597978505431,12.5359084638725));
#15836=CARTESIAN_POINT('Ctrl Pts',(91.7828056788087,74.7421591399243,13.5464238757826));
#15837=CARTESIAN_POINT('Ctrl Pts',(90.7710759800148,74.7338234917514,14.023986961669));
#15838=CARTESIAN_POINT('Ctrl Pts',(90.1874598532906,74.7338356180262,14.0232922273286));
#15839=CARTESIAN_POINT('Ctrl Pts',(91.8813862268965,74.7670517696664,12.0881396724842));
#15840=CARTESIAN_POINT('Ctrl Pts',(91.8695854265725,74.7605991370564,12.459708730749));
#15841=CARTESIAN_POINT('Ctrl Pts',(91.5453762721577,74.7456108327747,13.3195413810537));
#15842=CARTESIAN_POINT('Ctrl Pts',(90.6841885315202,74.7384501648536,13.7274567046047));
#15843=CARTESIAN_POINT('Ctrl Pts',(90.1877922061864,74.7384605817405,13.7268632920122));
#15844=CARTESIAN_POINT('Ctrl Pts',(91.3631198661174,75.0183938779323,12.0750059520966));
#15845=CARTESIAN_POINT('Ctrl Pts',(91.3563418262637,75.0125837681846,12.3330793272757));
#15846=CARTESIAN_POINT('Ctrl Pts',(91.1346665166251,74.9991376080468,12.9323884534057));
#15847=CARTESIAN_POINT('Ctrl Pts',(90.5348536046997,74.9927590647607,13.2184133276508));
#15848=CARTESIAN_POINT('Ctrl Pts',(90.18836343404,74.9927683439123,13.2179972364224));
#15849=CARTESIAN_POINT('Ctrl Pts',(91.179850359949,75.5430030428629,12.0779692189723));
#15850=CARTESIAN_POINT('Ctrl Pts',(91.1733764964266,75.5359130854133,12.2954518753858));
#15851=CARTESIAN_POINT('Ctrl Pts',(90.9845471542474,75.5195372202653,12.799537679438));
#15852=CARTESIAN_POINT('Ctrl Pts',(90.4796576022414,75.5117945552492,13.0393605209108));
#15853=CARTESIAN_POINT('Ctrl Pts',(90.1885745621169,75.511805818878,13.0390116406948));
#15854=CARTESIAN_POINT('Ctrl Pts',(91.1797182501137,75.7672841385389,12.0818786858944));
#15855=CARTESIAN_POINT('Ctrl Pts',(91.1723716524687,75.7596518658167,12.2994725956993));
#15856=CARTESIAN_POINT('Ctrl Pts',(90.9817921683016,75.742028636372,12.8019058207559));
#15857=CARTESIAN_POINT('Ctrl Pts',(90.4787542605988,75.7336998519669,13.0393570791984));
#15858=CARTESIAN_POINT('Ctrl Pts',(90.1885780182792,75.7337119682561,13.0390116472631));
#15859=CARTESIAN_POINT('',(90.1896837471256,75.7337119451728,13.039012305362));
#15860=CARTESIAN_POINT('Origin',(90.1896837472188,75.7337119451728,14.039012305362));
#15861=CARTESIAN_POINT('Ctrl Pts',(91.1796803002785,75.7672453776831,12.0829837467955));
#15862=CARTESIAN_POINT('Ctrl Pts',(91.1782110950351,75.7657696514099,12.125056280268));
#15863=CARTESIAN_POINT('Ctrl Pts',(91.1740544895648,75.7642969308865,12.1670660221205));
#15864=CARTESIAN_POINT('Ctrl Pts',(91.1672371722192,75.7628390024413,12.2086548119181));
#15865=CARTESIAN_POINT('Ctrl Pts',(91.1601421526746,75.7613216855425,12.2519377136065));
#15866=CARTESIAN_POINT('Ctrl Pts',(91.1501649314464,75.7598203903721,12.2947639876547));
#15867=CARTESIAN_POINT('Ctrl Pts',(91.137394989881,75.7583484030694,12.3367380936297));
#15868=CARTESIAN_POINT('Ctrl Pts',(91.125125310158,75.756934080798,12.3770678660355));
#15869=CARTESIAN_POINT('Ctrl Pts',(91.1102779521208,75.7555468151037,12.4166104765893));
#15870=CARTESIAN_POINT('Ctrl Pts',(91.0929831637454,75.7541983910453,12.4550307060372));
#15871=CARTESIAN_POINT('Ctrl Pts',(91.0756837898207,75.7528496094649,12.4934611222449));
#15872=CARTESIAN_POINT('Ctrl Pts',(91.0559359364704,75.7515396901201,12.5307680705514));
#15873=CARTESIAN_POINT('Ctrl Pts',(91.0339167154659,75.750280427446,12.5666391427715));
#15874=CARTESIAN_POINT('Ctrl Pts',(91.0118722388264,75.7490197204212,12.6025513584413));
#15875=CARTESIAN_POINT('Ctrl Pts',(90.9875515041136,75.7478097863382,12.637023955396));
#15876=CARTESIAN_POINT('Ctrl Pts',(90.9611748028855,75.7466624602629,12.6697736420576));
#15877=CARTESIAN_POINT('Ctrl Pts',(90.957997231182,75.7465242431736,12.6737189601902));
#15878=CARTESIAN_POINT('Ctrl Pts',(90.9547898688297,75.7463869346986,12.6776393147064));
#15879=CARTESIAN_POINT('Ctrl Pts',(90.951553138865,75.7462505555298,12.681534244478));
#15880=CARTESIAN_POINT('Ctrl Pts',(90.9239330229155,75.7450867857693,12.714771002898));
#15881=CARTESIAN_POINT('Ctrl Pts',(90.8941145416473,75.7439906861142,12.7462217513605));
#15882=CARTESIAN_POINT('Ctrl Pts',(90.8623493558294,75.7429680421199,12.7756050849899));
#15883=CARTESIAN_POINT('Ctrl Pts',(90.8306120182808,75.741946294669,12.8049626584997));
#15884=CARTESIAN_POINT('Ctrl Pts',(90.7969317343901,75.7409978741396,12.8322560792817));
#15885=CARTESIAN_POINT('Ctrl Pts',(90.7615966361744,75.7401285508837,12.8572410927047));
#15886=CARTESIAN_POINT('Ctrl Pts',(90.7262849500428,75.7392598036181,12.8822095517309));
#15887=CARTESIAN_POINT('Ctrl Pts',(90.689321037535,75.7384700488454,12.9048723549355));
#15888=CARTESIAN_POINT('Ctrl Pts',(90.6510239898961,75.7377650454557,12.925027124034));
#15889=CARTESIAN_POINT('Ctrl Pts',(90.6127353632326,75.7370601970863,12.9451774613858));
#15890=CARTESIAN_POINT('Ctrl Pts',(90.5731146236039,75.7364400628327,12.9628206206484));
#15891=CARTESIAN_POINT('Ctrl Pts',(90.5325059385769,75.735910397787,12.977799902108));
#15892=CARTESIAN_POINT('Ctrl Pts',(90.4919092941193,75.7353808897882,12.9927747421758));
#15893=CARTESIAN_POINT('Ctrl Pts',(90.4503257584511,75.7349417973565,13.0050871062106));
#15894=CARTESIAN_POINT('Ctrl Pts',(90.4081176760998,75.7345988704664,13.0146291436714));
#15895=CARTESIAN_POINT('Ctrl Pts',(90.3658964704719,75.7342558369539,13.0241741479288));
#15896=CARTESIAN_POINT('Ctrl Pts',(90.3230508188843,75.7340090287915,13.0309469923356));
#15897=CARTESIAN_POINT('Ctrl Pts',(90.2799547103634,75.7338642013185,13.0348906442927));
#15898=CARTESIAN_POINT('Ctrl Pts',(90.2499430714256,75.7337633451165,13.0376369585817));
#15899=CARTESIAN_POINT('Ctrl Pts',(90.2198102143559,75.7337119451729,13.0390123053592));
#15900=CARTESIAN_POINT('Ctrl Pts',(90.1896837471256,75.7337119451728,13.039012305362));
#15901=CARTESIAN_POINT('Origin',(89.3841475107179,75.733711945175,14.0390123052365));
#15902=CARTESIAN_POINT('',(89.3841475108737,75.733711945175,13.0390123052365));
#15903=CARTESIAN_POINT('Origin',(91.9535846957926,48.8474928515503,18.574969807933));
#15904=CARTESIAN_POINT('',(92.1790711272975,49.7346316814774,12.1004308370607));
#15905=CARTESIAN_POINT('',(91.9535846957926,49.8473405467067,18.5575174014957));
#15906=CARTESIAN_POINT('',(91.1796803002784,48.734783986321,12.0829837467955));
#15907=CARTESIAN_POINT('Origin',(92.1790711272975,48.734783986321,12.117883243498));
#15908=CARTESIAN_POINT('',(90.9541938687735,48.8474928515503,18.5400703112305));
#15909=CARTESIAN_POINT('Ctrl Pts',(90.1874332366908,49.7681940687029,14.0233129268866));
#15910=CARTESIAN_POINT('Ctrl Pts',(90.7710644449411,49.7682063395382,14.0240159429209));
#15911=CARTESIAN_POINT('Ctrl Pts',(91.7828634691354,49.7598710785291,13.5464753225212));
#15912=CARTESIAN_POINT('Ctrl Pts',(92.1661461059563,49.7422312624086,12.5358962094353));
#15913=CARTESIAN_POINT('Ctrl Pts',(92.1809209455103,49.7345918191729,12.0982435756703));
#15914=CARTESIAN_POINT('Ctrl Pts',(90.1877695719745,49.7635755451255,13.7268768554821));
#15915=CARTESIAN_POINT('Ctrl Pts',(90.6841775127827,49.7635860838647,13.7274773227151));
#15916=CARTESIAN_POINT('Ctrl Pts',(91.5454288550285,49.7564273324317,13.3195942508553));
#15917=CARTESIAN_POINT('Ctrl Pts',(91.8696047070851,49.7414366643742,12.4596971287707));
#15918=CARTESIAN_POINT('Ctrl Pts',(91.8814007855057,49.7349838858309,12.0881174586569));
#15919=CARTESIAN_POINT('Ctrl Pts',(90.1883476429838,49.5092757873511,13.217990040854));
#15920=CARTESIAN_POINT('Ctrl Pts',(90.5348439102125,49.5092851771989,13.2184110866757));
#15921=CARTESIAN_POINT('Ctrl Pts',(91.1346856413311,49.5029068773687,12.9324033692612));
#15922=CARTESIAN_POINT('Ctrl Pts',(91.3563381865362,49.4894605872884,12.3330689222291));
#15923=CARTESIAN_POINT('Ctrl Pts',(91.3631128296963,49.4836503749401,12.0749897506211));
#15924=CARTESIAN_POINT('Ctrl Pts',(90.1885612986271,48.9902235446105,13.0390116247681));
#15925=CARTESIAN_POINT('Ctrl Pts',(90.479648806899,48.9902349426985,13.0393646491864));
#15926=CARTESIAN_POINT('Ctrl Pts',(90.984572182203,48.9824925131921,12.7995630558118));
#15927=CARTESIAN_POINT('Ctrl Pts',(91.1733797408581,48.9661159939473,12.2954430928239));
#15928=CARTESIAN_POINT('Ctrl Pts',(91.1798507530946,48.9590258905745,12.0779560115025));
#15929=CARTESIAN_POINT('Ctrl Pts',(90.1885647960959,48.7683173951941,13.0390116314727));
#15930=CARTESIAN_POINT('Ctrl Pts',(90.4787455040069,48.7683296557906,13.0393611775679));
#15931=CARTESIAN_POINT('Ctrl Pts',(90.9818126648918,48.7600013493847,12.8019235467479));
#15932=CARTESIAN_POINT('Ctrl Pts',(91.1723749338891,48.7423771915329,12.2994638530722));
#15933=CARTESIAN_POINT('Ctrl Pts',(91.1797186962429,48.734744761965,12.0818654716383));
#15934=CARTESIAN_POINT('',(90.1896837472188,49.7681651139877,14.0215598989247));
#15935=CARTESIAN_POINT('',(90.1896837471256,48.7683174188313,13.039012305362));
#15936=CARTESIAN_POINT('Origin',(90.1896837472188,48.7683174188313,14.039012305362));
#15937=CARTESIAN_POINT('Ctrl Pts',(90.1896837471256,48.7683174188313,13.039012305362));
#15938=CARTESIAN_POINT('Ctrl Pts',(90.232940951201,48.7683174188311,13.039012305358));
#15939=CARTESIAN_POINT('Ctrl Pts',(90.2762112904211,48.7682114556651,13.0361745487623));
#15940=CARTESIAN_POINT('Ctrl Pts',(90.3191173512211,48.7680052809574,13.0305198870998));
#15941=CARTESIAN_POINT('Ctrl Pts',(90.3620119825965,48.767799161171,13.0248667317404));
#15942=CARTESIAN_POINT('Ctrl Pts',(90.4045420318601,48.7674928832251,13.0163982296471));
#15943=CARTESIAN_POINT('Ctrl Pts',(90.4463365207424,48.7670921941489,13.0051869464073));
#15944=CARTESIAN_POINT('Ctrl Pts',(90.4881288145802,48.7666915261168,12.9939762519836));
#15945=CARTESIAN_POINT('Ctrl Pts',(90.529185141475,48.7661964568711,12.9800231948753));
#15946=CARTESIAN_POINT('Ctrl Pts',(90.5691480877995,48.7656127325354,12.963450651054));
#15947=CARTESIAN_POINT('Ctrl Pts',(90.6091395860984,48.7650285911514,12.9468662667934));
#15948=CARTESIAN_POINT('Ctrl Pts',(90.6480356787916,48.7643556679509,12.9276588475142));
#15949=CARTESIAN_POINT('Ctrl Pts',(90.6854988236876,48.7635997213826,12.9059994844653));
#15950=CARTESIAN_POINT('Ctrl Pts',(90.7229704916246,48.7628436028329,12.8843351938098));
#15951=CARTESIAN_POINT('Ctrl Pts',(90.7590081346025,48.7620044231348,12.8602181107491));
#15952=CARTESIAN_POINT('Ctrl Pts',(90.7933012853232,48.7610879446679,12.8338639126994));
#15953=CARTESIAN_POINT('Ctrl Pts',(90.8276333562785,48.7601704260646,12.8074798045496));
#15954=CARTESIAN_POINT('Ctrl Pts',(90.8602165874693,48.7591754331361,12.7788538232378));
#15955=CARTESIAN_POINT('Ctrl Pts',(90.8907729191319,48.758108747904,12.7482425224619));
#15956=CARTESIAN_POINT('Ctrl Pts',(90.9120418656639,48.7573662742517,12.7269353142974));
#15957=CARTESIAN_POINT('Ctrl Pts',(90.9323294893731,48.7565890660186,12.7046670754918));
#15958=CARTESIAN_POINT('Ctrl Pts',(90.9515529833527,48.7557790731121,12.6815344316143));
#15959=CARTESIAN_POINT('Ctrl Pts',(90.9784155243075,48.7546472045949,12.6492093197373));
#15960=CARTESIAN_POINT('Ctrl Pts',(91.0032522213663,48.75345131833,12.6151299931638));
#15961=CARTESIAN_POINT('Ctrl Pts',(91.0258380411536,48.7522032460099,12.5795755160838));
#15962=CARTESIAN_POINT('Ctrl Pts',(91.049309157545,48.7509062529866,12.5426274098101));
#15963=CARTESIAN_POINT('Ctrl Pts',(91.0703487918364,48.7495529026545,12.5040865196749));
#15964=CARTESIAN_POINT('Ctrl Pts',(91.0887524921127,48.7481564732544,12.4643014151273));
#15965=CARTESIAN_POINT('Ctrl Pts',(91.1064348192087,48.746814779951,12.4260757745443));
#15966=CARTESIAN_POINT('Ctrl Pts',(91.1216838515356,48.7454333185482,12.3867022278226));
#15967=CARTESIAN_POINT('Ctrl Pts',(91.1343655194762,48.7440238662812,12.3465141483858));
#15968=CARTESIAN_POINT('Ctrl Pts',(91.1470439966374,48.7426147686403,12.3063361804975));
#15969=CARTESIAN_POINT('Ctrl Pts',(91.1571562322513,48.7411776942188,12.2653446136583));
#15970=CARTESIAN_POINT('Ctrl Pts',(91.1646178110678,48.7397244113644,12.2238886022951));
#15971=CARTESIAN_POINT('Ctrl Pts',(91.1720826602178,48.7382704915509,12.1824144211868));
#15972=CARTESIAN_POINT('Ctrl Pts',(91.1768944452739,48.7368003490934,12.1404759328229));
#15973=CARTESIAN_POINT('Ctrl Pts',(91.1790201473902,48.7353257678203,12.0984307712411));
#15974=CARTESIAN_POINT('Ctrl Pts',(91.1792803992933,48.7351452333138,12.0932831387331));
#15975=CARTESIAN_POINT('Ctrl Pts',(91.1795004525766,48.7349646322722,12.088133911138));
#15976=CARTESIAN_POINT('Ctrl Pts',(91.1796803002785,48.734783986321,12.0829837467955));
#15977=CARTESIAN_POINT('Origin',(90.1896837470333,49.7334190617416,12.0309598989247));
#15978=CARTESIAN_POINT('Origin',(89.384147511946,48.7683174188291,14.0390123052365));
#15979=CARTESIAN_POINT('',(89.3841475121018,48.7683174188291,13.0390123052365));
#15980=CARTESIAN_POINT('',(89.384147511946,49.7681651139855,14.0215598987992));
#15981=CARTESIAN_POINT('Origin',(89.9158093581253,49.9707889594103,25.6298722286608));
#15982=CARTESIAN_POINT('Ctrl Pts',(92.0564861809923,73.0833634491625,25.1490133352864));
#15983=CARTESIAN_POINT('Ctrl Pts',(92.2810794564263,73.0835655333655,25.1529252829959));
#15984=CARTESIAN_POINT('Ctrl Pts',(92.8060229360869,72.9008678008051,25.1588812261944));
#15985=CARTESIAN_POINT('Ctrl Pts',(93.0568576030986,72.3822365979885,25.1542208675175));
#15986=CARTESIAN_POINT('Ctrl Pts',(93.0561559479247,72.0823517370288,25.1489899824049));
#15987=CARTESIAN_POINT('Ctrl Pts',(92.056485184085,73.0877718192894,25.2770036055425));
#15988=CARTESIAN_POINT('Ctrl Pts',(92.2818527377765,73.0889755510235,25.2802298025032));
#15989=CARTESIAN_POINT('Ctrl Pts',(92.8108215182972,72.9065147614237,25.285115011964));
#15990=CARTESIAN_POINT('Ctrl Pts',(93.062603153488,72.3832600442667,25.2812983177897));
#15991=CARTESIAN_POINT('Ctrl Pts',(93.0605583296552,72.0823461318931,25.276984346254));
#15992=CARTESIAN_POINT('Ctrl Pts',(92.0564523365443,73.2002758275732,25.528669453536));
#15993=CARTESIAN_POINT('Ctrl Pts',(92.3073451550365,73.2022728912051,25.5297804038651));
#15994=CARTESIAN_POINT('Ctrl Pts',(92.8969564608499,73.0002893862556,25.5314474202292));
#15995=CARTESIAN_POINT('Ctrl Pts',(93.1762119505584,72.4171557097763,25.5301483742942));
#15996=CARTESIAN_POINT('Ctrl Pts',(93.173057492175,72.0821610211898,25.528662821495));
#15997=CARTESIAN_POINT('Ctrl Pts',(92.0563787026212,73.4559047842341,25.6321265467305));
#15998=CARTESIAN_POINT('Ctrl Pts',(92.36449193537,73.4566510761273,25.6321030060673));
#15999=CARTESIAN_POINT('Ctrl Pts',(93.0859867827826,73.2063100225583,25.6320783009496));
#16000=CARTESIAN_POINT('Ctrl Pts',(93.4302847937033,72.4931468953386,25.6320951921015));
#16001=CARTESIAN_POINT('Ctrl Pts',(93.4286936700161,72.0817460426035,25.6321266872953));
#16002=CARTESIAN_POINT('Ctrl Pts',(92.0563415712472,73.5843160023161,25.6317885255439));
#16003=CARTESIAN_POINT('Ctrl Pts',(92.3933093831397,73.5844105382424,25.6317887379798));
#16004=CARTESIAN_POINT('Ctrl Pts',(93.1810678852936,73.3098167029454,25.6317889529348));
#16005=CARTESIAN_POINT('Ctrl Pts',(93.5578827612024,72.5314677016789,25.6317888085073));
#16006=CARTESIAN_POINT('Ctrl Pts',(93.5571086563907,72.0815367795353,25.6317885242754));
#16007=CARTESIAN_POINT('',(92.0567751999177,73.0833713508137,25.1492399180748));
#16008=CARTESIAN_POINT('Origin',(92.0567751999177,73.5830667643233,25.1317901697235));
#16009=CARTESIAN_POINT('Origin',(92.0549471239981,72.0821524478751,25.1317901697235));
#16010=CARTESIAN_POINT('Ctrl Pts',(92.2394357908478,71.7674824132015,15.631792631555));
#16011=CARTESIAN_POINT('Ctrl Pts',(92.2397643413415,71.9169375794396,15.6317922767304));
#16012=CARTESIAN_POINT('Ctrl Pts',(92.1145220951219,72.1757820058865,15.6317921001795));
#16013=CARTESIAN_POINT('Ctrl Pts',(91.8524447679864,72.2668807485978,15.6317923651836));
#16014=CARTESIAN_POINT('Ctrl Pts',(91.7402771177425,72.2666411456162,15.6317926315552));
#16015=CARTESIAN_POINT('Ctrl Pts',(92.3679452722541,71.7672262659421,15.6313786732295));
#16016=CARTESIAN_POINT('Ctrl Pts',(92.3674702116639,71.9552563690507,15.6314113000706));
#16017=CARTESIAN_POINT('Ctrl Pts',(92.20965270632,72.2794294950125,15.6314286542472));
#16018=CARTESIAN_POINT('Ctrl Pts',(91.881139761559,72.3947857072181,15.631403165917));
#16019=CARTESIAN_POINT('Ctrl Pts',(91.7400209767359,72.3951506331012,15.6313786732095));
#16020=CARTESIAN_POINT('Ctrl Pts',(92.6236637629917,71.7667185332735,15.7347990358516));
#16021=CARTESIAN_POINT('Ctrl Pts',(92.6216524077556,72.0312105379343,15.733313701296));
#16022=CARTESIAN_POINT('Ctrl Pts',(92.3987039278881,72.4856457781974,15.7320136191309));
#16023=CARTESIAN_POINT('Ctrl Pts',(91.9380182067837,72.6493480760498,15.7336843298486));
#16024=CARTESIAN_POINT('Ctrl Pts',(91.7395132554359,72.650869137378,15.7347990353329));
#16025=CARTESIAN_POINT('Ctrl Pts',(92.7362080610173,71.7664920228808,15.9864707487348));
#16026=CARTESIAN_POINT('Ctrl Pts',(92.7353198152567,72.0650929423653,15.9821547794476));
#16027=CARTESIAN_POINT('Ctrl Pts',(92.4848543899827,72.5795166356521,15.9783322007037));
#16028=CARTESIAN_POINT('Ctrl Pts',(91.9633900887713,72.7627336937586,15.983231751315));
#16029=CARTESIAN_POINT('Ctrl Pts',(91.7392867546713,72.7634134426542,15.9864707471018));
#16030=CARTESIAN_POINT('Ctrl Pts',(92.7406602522803,71.7664850647687,16.1143973566551));
#16031=CARTESIAN_POINT('Ctrl Pts',(92.7411157207504,72.0661302054167,16.1091637144348));
#16032=CARTESIAN_POINT('Ctrl Pts',(92.4896933352395,72.5852105420004,16.1044958601183));
#16033=CARTESIAN_POINT('Ctrl Pts',(91.964166593735,72.7681934914797,16.1104696954524));
#16034=CARTESIAN_POINT('Ctrl Pts',(91.7392797978041,72.7678656380132,16.1143973545839));
#16035=CARTESIAN_POINT('',(91.7412695572122,72.7678657081083,16.1143404213723));
#16036=CARTESIAN_POINT('',(92.7406603842313,71.7684748810892,16.1143404213723));
#16037=CARTESIAN_POINT('Origin',(91.7406601985723,71.7678655224494,16.1317901697235));
#16038=CARTESIAN_POINT('',(91.7412695572122,72.2681702945987,15.6317901697235));
#16039=CARTESIAN_POINT('Origin',(91.7412695572122,72.2681702945987,16.1317901697235));
#16040=CARTESIAN_POINT('',(92.2409649707217,71.7684748810892,15.6317901697235));
#16041=CARTESIAN_POINT('Origin',(91.7406601985724,71.7678655224494,15.6317901697235));
#16042=CARTESIAN_POINT('Origin',(92.2409649707217,71.7684748810892,16.1317901697235));
#16043=CARTESIAN_POINT('Ctrl Pts',(83.1799816743083,72.083314886435,25.1490069007947));
#16044=CARTESIAN_POINT('Ctrl Pts',(83.1796917372903,72.3080334533992,25.152922556943));
#16045=CARTESIAN_POINT('Ctrl Pts',(83.3621915611171,72.8327258695989,25.1588775741435));
#16046=CARTESIAN_POINT('Ctrl Pts',(83.8802250337526,73.0836355125914,25.1542289230274));
#16047=CARTESIAN_POINT('Ctrl Pts',(84.1796530464919,73.0833634523751,25.1490134648179));
#16048=CARTESIAN_POINT('Ctrl Pts',(83.1755749509804,72.0833125920176,25.2769982764048));
#16049=CARTESIAN_POINT('Ctrl Pts',(83.1742818017267,72.3088048129872,25.2802275443941));
#16050=CARTESIAN_POINT('Ctrl Pts',(83.3565420733591,72.8375233788493,25.2851119720433));
#16051=CARTESIAN_POINT('Ctrl Pts',(83.8791937066729,73.0893794796626,25.281304892972));
#16052=CARTESIAN_POINT('Ctrl Pts',(84.1796540428645,73.0877718568494,25.2770036897898));
#16053=CARTESIAN_POINT('Ctrl Pts',(83.063182003404,72.0832370144104,25.5284277485611));
#16054=CARTESIAN_POINT('Ctrl Pts',(83.0610856114583,72.3342437529124,25.5295417966547));
#16055=CARTESIAN_POINT('Ctrl Pts',(83.262828777725,72.9235141357287,25.5312115137336));
#16056=CARTESIAN_POINT('Ctrl Pts',(83.8452287243837,73.2028307205533,25.5299134537767));
#16057=CARTESIAN_POINT('Ctrl Pts',(84.1796868403061,73.2001661424835,25.5284296160909));
#16058=CARTESIAN_POINT('Ctrl Pts',(82.8079320175994,72.0830676803018,25.6319277831478));
#16059=CARTESIAN_POINT('Ctrl Pts',(82.8070622005196,72.3912422439378,25.6319063959618));
#16060=CARTESIAN_POINT('Ctrl Pts',(83.0570383068161,73.1121396703847,25.6318853478312));
#16061=CARTESIAN_POINT('Ctrl Pts',(83.7691298112777,73.4564159044901,25.6318992693666));
#16062=CARTESIAN_POINT('Ctrl Pts',(84.1797603225911,73.45541405319,25.6319277472992));
#16063=CARTESIAN_POINT('Ctrl Pts',(82.6797677301962,72.0829823288884,25.6317898949711));
#16064=CARTESIAN_POINT('Ctrl Pts',(82.679537815599,72.4199719498722,25.6317899773824));
#16065=CARTESIAN_POINT('Ctrl Pts',(82.953695108496,73.2069725615469,25.6317900569645));
#16066=CARTESIAN_POINT('Ctrl Pts',(83.730772798833,73.5837122514294,25.6317900048422));
#16067=CARTESIAN_POINT('Ctrl Pts',(84.1797973606462,73.5835772584323,25.6317898951092));
#16068=CARTESIAN_POINT('Origin',(82.6802779511166,72.0839805237947,25.1317901697235));
#16069=CARTESIAN_POINT('Origin',(84.1793641916453,73.5830667643233,25.1317901697235));
#16070=CARTESIAN_POINT('Ctrl Pts',(91.7402789420876,52.235385396657,15.6317926223694));
#16071=CARTESIAN_POINT('Ctrl Pts',(91.8524466031132,52.2351462550176,15.6317923565108));
#16072=CARTESIAN_POINT('Ctrl Pts',(92.1145302354014,52.3262378422998,15.6317921050561));
#16073=CARTESIAN_POINT('Ctrl Pts',(92.2397665413389,52.5850897566941,15.6317922682383));
#16074=CARTESIAN_POINT('Ctrl Pts',(92.239438612661,52.7345451263604,15.6317926223691));
#16075=CARTESIAN_POINT('Ctrl Pts',(91.7400232752779,52.1068768826147,15.6313794499987));
#16076=CARTESIAN_POINT('Ctrl Pts',(91.8811416939292,52.1072423703905,15.631403936838));
#16077=CARTESIAN_POINT('Ctrl Pts',(92.2096600282699,52.2225904071705,15.6314283247962));
#16078=CARTESIAN_POINT('Ctrl Pts',(92.3674713025921,52.5467709484486,15.6314120681801));
#16079=CARTESIAN_POINT('Ctrl Pts',(92.3679471206376,52.7348007993926,15.6313794500217));
#16080=CARTESIAN_POINT('Ctrl Pts',(91.7395164929838,51.8511551218976,15.7347951689266));
#16081=CARTESIAN_POINT('Ctrl Pts',(91.9380204281179,51.8526769504319,15.7336804651574));
#16082=CARTESIAN_POINT('Ctrl Pts',(92.3987186074759,52.016366850161,15.732009972019));
#16083=CARTESIAN_POINT('Ctrl Pts',(92.6216564753475,52.4708166021753,15.7333098356284));
#16084=CARTESIAN_POINT('Ctrl Pts',(92.6236688678542,52.7353075930369,15.7347951694428));
#16085=CARTESIAN_POINT('Ctrl Pts',(91.73929041057,51.7386158621401,15.9864708520882));
#16086=CARTESIAN_POINT('Ctrl Pts',(91.9633925214406,51.7392964816526,15.9832318858404));
#16087=CARTESIAN_POINT('Ctrl Pts',(92.4848596775165,51.9225024570317,15.9783320306871));
#16088=CARTESIAN_POINT('Ctrl Pts',(92.7353187033836,52.4369340294124,15.9821549185528));
#16089=CARTESIAN_POINT('Ctrl Pts',(92.7362081203668,52.7355336849931,15.9864708537162));
#16090=CARTESIAN_POINT('Ctrl Pts',(91.7392834666895,51.7341637121009,16.114397531226));
#16091=CARTESIAN_POINT('Ctrl Pts',(91.9641690135734,51.7338367541114,16.1104699082572));
#16092=CARTESIAN_POINT('Ctrl Pts',(92.4897054359837,51.916804322984,16.1044956340023));
#16093=CARTESIAN_POINT('Ctrl Pts',(92.7411145270833,52.435896774742,16.1091639328985));
#16094=CARTESIAN_POINT('Ctrl Pts',(92.7406602663348,52.7355406301548,16.114397533291));
#16095=CARTESIAN_POINT('',(92.2409649707217,52.7335544829153,15.6317901697235));
#16096=CARTESIAN_POINT('Origin',(91.7406601985723,52.7341638415552,15.6317901697235));
#16097=CARTESIAN_POINT('',(92.7406603842313,52.7335544829153,16.1143404213723));
#16098=CARTESIAN_POINT('Origin',(91.7406601985724,52.7341638415552,16.1317901697235));
#16099=CARTESIAN_POINT('Origin',(92.2409649707217,52.7335544829153,16.1317901697235));
#16100=CARTESIAN_POINT('Origin',(82.6802779511166,68.5010146820023,25.1317901697235));
#16101=CARTESIAN_POINT('Origin',(91.9128288595234,52.5619951806041,21.0620555520999));
#16102=CARTESIAN_POINT('',(92.9122196865426,52.5619951806041,21.0271560553974));
#16103=CARTESIAN_POINT('Origin',(92.2409649707217,62.2510146820023,16.1317901697235));
#16104=CARTESIAN_POINT('',(92.7406603842313,62.2510146820023,16.1143404213723));
#16105=CARTESIAN_POINT('',(92.2409649707217,62.2510146820023,15.6317901697235));
#16106=CARTESIAN_POINT('Origin',(89.0169395269503,72.2681702945987,16.1317901697235));
#16107=CARTESIAN_POINT('',(89.0169395269503,72.2681702945987,15.6317901697235));
#16108=CARTESIAN_POINT('',(89.0169395269503,72.7678657081083,16.1143404213723));
#16109=CARTESIAN_POINT('Origin',(89.9158093581253,73.5830667643233,25.1317901697235));
#16110=CARTESIAN_POINT('',(89.9158093581253,73.0833713508137,25.1492399180748));
#16111=CARTESIAN_POINT('Origin',(93.5558614404463,68.5010146820023,25.1317901697235));
#16112=CARTESIAN_POINT('',(93.0561660269368,68.5010146820023,25.1492399180748));
#16113=CARTESIAN_POINT('Origin',(91.6062662696748,71.6334715935518,12.2832515821263));
#16114=CARTESIAN_POINT('',(91.6062662696748,72.6328624205708,12.2483520854238));
#16115=CARTESIAN_POINT('',(92.6056570966939,71.6334715935518,12.2483520854238));
#16116=CARTESIAN_POINT('Origin',(-88.2864509795247,187.448318901436,15.6317901697235));
#16117=CARTESIAN_POINT('Origin',(89.9158093581253,72.4861376982688,8.04670577471759));
#16118=CARTESIAN_POINT('Origin',(93.4130107377536,66.1687689363377,23.1161314803955));
#16119=CARTESIAN_POINT('Origin',(92.7238093581253,56.2370617051748,25.6317901697235));
#16120=CARTESIAN_POINT('',(93.4857967942102,56.2949394014333,24.306172984136));
#16121=CARTESIAN_POINT('Origin',(93.4130107377536,58.2886146820021,23.1161314803955));
#16122=CARTESIAN_POINT('Origin',(92.7658683497711,62.2510146820023,16.8362021073161));
#16123=CARTESIAN_POINT('Origin',(92.857042475076,58.2886146820021,14.0964186003515));
#16124=CARTESIAN_POINT('',(92.4559786075593,54.0198146820022,7.53908232976852));
#16125=CARTESIAN_POINT('Origin',(92.857042475076,66.2134146820021,14.0964186003515));
#16126=CARTESIAN_POINT('',(92.4559786075593,57.9822146820022,7.53908232976852));
#16127=CARTESIAN_POINT('Origin',(89.9158093581253,49.7510146820023,7.53908232976852));
#16128=CARTESIAN_POINT('',(91.3383568342557,87.3003407368605,7.53908232976852));
#16129=CARTESIAN_POINT('Origin',(-75.0841906418747,-0.150333208281223,28.0420719539717));
#16130=CARTESIAN_POINT('',(75.2589216100546,239.849666791719,28.0420719539717));
#16131=CARTESIAN_POINT('',(75.2589216100546,9.84966679171878,28.0420719539717));
#16132=CARTESIAN_POINT('',(75.2589216100546,-0.150333208281223,28.0420719539717));
#16133=CARTESIAN_POINT('',(74.9158093581253,240.192779043648,28.0420719539717));
#16134=CARTESIAN_POINT('Origin',(74.9158093581253,239.849666791719,28.0420719539717));
#16135=CARTESIAN_POINT('',(-75.0841906418747,240.192779043648,28.0420719539717));
#16136=CARTESIAN_POINT('',(-37.5841906418747,240.192779043648,28.0420719539717));
#16137=CARTESIAN_POINT('',(-75.427302893804,239.849666791719,28.0420719539717));
#16138=CARTESIAN_POINT('Origin',(-75.0841906418747,239.849666791719,28.0420719539717));
#16139=CARTESIAN_POINT('',(-75.4273028938039,9.84966679171878,28.0420719539717));
#16140=CARTESIAN_POINT('',(-75.4273028938039,-0.150333208281223,28.0420719539717));
#16141=CARTESIAN_POINT('',(-75.0841906418747,9.50655453978952,28.0420719539717));
#16142=CARTESIAN_POINT('Origin',(-75.0841906418747,9.84966679171878,28.0420719539717));
#16143=CARTESIAN_POINT('',(74.9158093581253,9.50655453978952,28.0420719539717));
#16144=CARTESIAN_POINT('',(-37.5841906418747,9.50655453978952,28.0420719539717));
#16145=CARTESIAN_POINT('Origin',(74.9158093581253,9.84966679171878,28.0420719539717));
#16146=CARTESIAN_POINT('',(15.5442847524831,34.2590633276419,28.0420719539717));
#16147=CARTESIAN_POINT('',(14.6201934578614,33.2402059006488,28.0420719539716));
#16148=CARTESIAN_POINT('Ctrl Pts',(15.5443038704666,34.2590845305546,28.0420719539717));
#16149=CARTESIAN_POINT('Ctrl Pts',(17.5431207789917,36.4758873885985,28.0420719539717));
#16150=CARTESIAN_POINT('Ctrl Pts',(20.6004836497261,41.9292145617344,28.0420719539717));
#16151=CARTESIAN_POINT('Ctrl Pts',(21.2750698978934,52.4713137795401,28.0420719539717));
#16152=CARTESIAN_POINT('Ctrl Pts',(16.8754127453913,61.2076960933016,28.0420719539717));
#16153=CARTESIAN_POINT('Ctrl Pts',(8.52368061170373,67.651211359273,28.0420719539717));
#16154=CARTESIAN_POINT('Ctrl Pts',(0.0346429934783896,69.4650684569291,
28.0420719539717));
#16155=CARTESIAN_POINT('Ctrl Pts',(-10.2221971139497,67.0289219962855,28.0420719539717));
#16156=CARTESIAN_POINT('Ctrl Pts',(-17.0008897089549,61.5983772223307,28.0420719539717));
```
