## Supplementary Material 4 for "De novo Powered Air-Purifying Respirator Design and Fabrication for Pandemic Response": Lid.step (part 2 of 2)

```
#16157=CARTESIAN_POINT('Ctrl Pts',(-20.6527922452332,54.0012385012113,28.0420719539717));
#16158=CARTESIAN_POINT('Ctrl Pts',(-21.9787253353107,45.6845191206141,28.0420719539717));
#16159=CARTESIAN_POINT('Ctrl Pts',(-19.1906177851157,36.3031981225241,28.0420719539717));
#16160=CARTESIAN_POINT('Ctrl Pts',(-11.448400185367,28.9411396480467,28.0420719539717));
#16161=CARTESIAN_POINT('Ctrl Pts',(-2.31106826361466,25.9793297582475,28.0420719539717));
#16162=CARTESIAN_POINT('Ctrl Pts',(7.21632431196465,27.3216685078817,28.0420719539717));
#16163=CARTESIAN_POINT('Ctrl Pts',(12.5158733277386,30.9327352729393,28.0420719539717));
#16164=CARTESIAN_POINT('Ctrl Pts',(14.6201979261147,33.2402017878239,28.0420719539717));
#16165=CARTESIAN_POINT('Ctrl Pts',(14.6201912216965,33.2402079628178,28.0420719539717));
#16166=CARTESIAN_POINT('Ctrl Pts',(14.6784211597185,33.3035517613847,28.0420719539717));
#16167=CARTESIAN_POINT('Ctrl Pts',(14.805924817349,33.4415179673636,28.0420719539717));
#16168=CARTESIAN_POINT('Ctrl Pts',(15.0246959374292,33.6799926005036,28.0420719539717));
#16169=CARTESIAN_POINT('Ctrl Pts',(15.229533197475,33.9065929934061,28.0420719539717));
#16170=CARTESIAN_POINT('Ctrl Pts',(15.4099143528243,34.1083825439493,28.0420719539717));
#16171=CARTESIAN_POINT('Ctrl Pts',(15.4996690930799,34.2090901699817,28.0420719539717));
#16172=CARTESIAN_POINT('Ctrl Pts',(15.544350137408,34.2590430357251,28.0420719539717));
#16173=CARTESIAN_POINT('',(15.5442998326215,188.945300382729,28.0420719539717));
#16174=CARTESIAN_POINT('',(14.6201960327529,187.926428034383,28.042071953947));
#16175=CARTESIAN_POINT('Ctrl Pts',(15.5443102814532,188.945311970749,28.0420719539717));
#16176=CARTESIAN_POINT('Ctrl Pts',(17.5433450911467,191.162294560036,28.0420719539717));
#16177=CARTESIAN_POINT('Ctrl Pts',(20.6056150548434,196.619713331313,28.0420719539717));
#16178=CARTESIAN_POINT('Ctrl Pts',(21.1983271285424,206.082968297105,28.0420719539717));
#16179=CARTESIAN_POINT('Ctrl Pts',(17.538872628881,214.960609508152,28.0420719539717));
#16180=CARTESIAN_POINT('Ctrl Pts',(9.59353187950217,222.114269087941,28.0420719539717));
#16181=CARTESIAN_POINT('Ctrl Pts',(0.0324898173138516,224.153823357867,
28.0420719539717));
#16182=CARTESIAN_POINT('Ctrl Pts',(-10.2227840056469,221.717437604685,28.0420719539717));
#16183=CARTESIAN_POINT('Ctrl Pts',(-16.9970139671503,216.279342359579,28.0420719539717));
#16184=CARTESIAN_POINT('Ctrl Pts',(-20.654907962531,208.689618941128,28.0420719539717));
#16185=CARTESIAN_POINT('Ctrl Pts',(-21.9741590276324,200.368165357133,28.0420719539717));
#16186=CARTESIAN_POINT('Ctrl Pts',(-19.4981686598237,192.038853608394,28.0420719539717));
#16187=CARTESIAN_POINT('Ctrl Pts',(-12.4302544319052,184.216195671237,28.0420719539717));
#16188=CARTESIAN_POINT('Ctrl Pts',(-3.37641615457055,180.505830389753,28.0420719539717));
#16189=CARTESIAN_POINT('Ctrl Pts',(7.21994077172435,182.014242941411,28.0420719539717));
#16190=CARTESIAN_POINT('Ctrl Pts',(12.5158740149525,185.618960983262,28.0420719539717));
#16191=CARTESIAN_POINT('Ctrl Pts',(14.6201979263122,187.926426292028,28.0420719539717));
#16192=CARTESIAN_POINT('Ctrl Pts',(14.6201941437869,187.926429780596,28.0420719539717));
#16193=CARTESIAN_POINT('Ctrl Pts',(14.655460689504,187.964781799054,28.0420719539717));
#16194=CARTESIAN_POINT('Ctrl Pts',(14.7368301293421,188.05295535751,28.0420719539717));
#16195=CARTESIAN_POINT('Ctrl Pts',(14.9101281113814,188.241027745903,28.0420719539717));
#16196=CARTESIAN_POINT('Ctrl Pts',(15.1159772479759,188.466709408299,28.0420719539717));
#16197=CARTESIAN_POINT('Ctrl Pts',(15.2974130305923,188.668709191514,28.0420719539717));
#16198=CARTESIAN_POINT('Ctrl Pts',(15.4325018916146,188.819941893754,28.0420719539717));
#16199=CARTESIAN_POINT('Ctrl Pts',(15.4996720360939,188.895317823717,28.0420719539717));
#16200=CARTESIAN_POINT('Ctrl Pts',(15.5443544497043,188.945272357807,28.0420719539717));
#16201=CARTESIAN_POINT('Origin',(75.2589216100546,-0.150333208281222,18.0420719539717));
#16202=CARTESIAN_POINT('',(85.2528298802455,9.84966679171878,18.3910669209967));
#16203=CARTESIAN_POINT('Origin',(75.2589216100546,9.84966679171878,18.0420719539717));
#16204=CARTESIAN_POINT('',(85.2528298802455,-0.150333208281222,18.3910669209967));
#16205=CARTESIAN_POINT('',(85.2528298802455,174.013891987699,18.3910669209967));
#16206=CARTESIAN_POINT('',(85.2528298802455,-0.150333208281222,18.3910669209967));
#16207=CARTESIAN_POINT('',(83.2420841458681,174.122824309999,24.0644565254502));
#16208=CARTESIAN_POINT('Origin',(77.5885786473668,174.02304442191,18.8677420166547));
#16209=CARTESIAN_POINT('',(81.7905219768739,175.141721094493,25.6144039239191));
#16210=CARTESIAN_POINT('Ctrl Pts',(83.2420841458681,174.122824309999,24.0644565254502));
#16211=CARTESIAN_POINT('Ctrl Pts',(82.9518121489106,174.130212291192,24.4492357609513));
#16212=CARTESIAN_POINT('Ctrl Pts',(82.4304242226247,174.360653865209,25.0401791766412));
#16213=CARTESIAN_POINT('Ctrl Pts',(81.9448510896854,174.879102298771,25.4810961463006));
#16214=CARTESIAN_POINT('Ctrl Pts',(81.7905219768739,175.141721094493,25.6144039239191));
#16215=CARTESIAN_POINT('',(81.772519153854,175.172920859161,25.6299160585786));
#16216=CARTESIAN_POINT('Origin',(82.044730100868,175.36166430768,25.3508604978446));
#16217=CARTESIAN_POINT('',(81.5056887722351,176.122519700312,25.8509066955643));
#16218=CARTESIAN_POINT('Ctrl Pts',(81.772519153854,175.172920859161,25.6299160585786));
#16219=CARTESIAN_POINT('Ctrl Pts',(81.6192695246643,175.443448573783,25.7616355129879));
#16220=CARTESIAN_POINT('Ctrl Pts',(81.5056887722351,175.773655627024,25.8509066955643));
#16221=CARTESIAN_POINT('Ctrl Pts',(81.5056887722351,176.122519700312,25.8509066955643));
#16222=CARTESIAN_POINT('',(81.5056887722351,198.717509663692,25.8509066955643));
#16223=CARTESIAN_POINT('',(81.5056887722351,375.018666791719,25.8509066955643));
#16224=CARTESIAN_POINT('',(81.7725246746475,199.667103158923,25.6299113975562));
#16225=CARTESIAN_POINT('Ctrl Pts',(81.5056887722351,198.717509663692,25.8509066955643));
#16226=CARTESIAN_POINT('Ctrl Pts',(81.5056887722351,199.066363842484,25.8509066955643));
#16227=CARTESIAN_POINT('Ctrl Pts',(81.6192739445783,199.396575230564,25.7616318094204));
#16228=CARTESIAN_POINT('Ctrl Pts',(81.7725246746475,199.667103158923,25.6299113975562));
#16229=CARTESIAN_POINT('',(81.7905274658296,199.698302683123,25.6143992890431));
#16230=CARTESIAN_POINT('Origin',(82.0446900321471,199.478360953984,25.3508993302884));
#16231=CARTESIAN_POINT('',(83.2420841458681,200.717205054005,24.0644565254502));
#16232=CARTESIAN_POINT('Ctrl Pts',(81.7905274658296,199.698302683123,25.6143992890431));
#16233=CARTESIAN_POINT('Ctrl Pts',(81.9448584157044,199.960923156489,25.4810899129278));
#16234=CARTESIAN_POINT('Ctrl Pts',(82.430427942007,200.479362005422,25.0401754377667));
#16235=CARTESIAN_POINT('Ctrl Pts',(82.9518194751151,200.709817259279,24.4492260494691));
#16236=CARTESIAN_POINT('Ctrl Pts',(83.2420841458681,200.717205054005,24.0644565254502));
#16237=CARTESIAN_POINT('',(85.2528298802455,200.826137376305,18.3910669209967));
#16238=CARTESIAN_POINT('Origin',(77.5885786473273,200.816984942083,18.8677420166401));
#16239=CARTESIAN_POINT('',(85.2528298802455,239.849666791719,18.3910669209967));
#16240=CARTESIAN_POINT('',(85.2528298802455,-0.150333208281222,18.3910669209967));
#16241=CARTESIAN_POINT('Origin',(75.2589216100546,239.849666791719,18.0420719539717));
#16242=CARTESIAN_POINT('Origin',(85.2648043251503,-0.150333208281222,18.0481636837807));
#16243=CARTESIAN_POINT('',(85.4397277456747,173.920471526939,13.0390123085306));
#16244=CARTESIAN_POINT('',(85.4397277456831,-2.11867136132486,13.0390123082886));
#16245=CARTESIAN_POINT('',(85.6844994797895,173.798122948321,6.02966693391922));
#16246=CARTESIAN_POINT('Origin',(85.2648043251503,-0.150333208281222,18.0481636837807));
#16247=CARTESIAN_POINT('',(85.4397277456831,9.84966679171878,13.0390123082903));
#16248=CARTESIAN_POINT('',(84.9158093581253,9.84966679171878,28.0420719539717));
#16249=CARTESIAN_POINT('',(85.4397277456831,-2.11867136132486,13.0390123082886));
#16250=CARTESIAN_POINT('Origin',(74.9158093581253,-4.08700951437492,13.0390123082862));
#16251=CARTESIAN_POINT('',(88.852485664219,173.937317418886,13.039012306834));
#16252=CARTESIAN_POINT('',(88.852485664219,239.849666791719,13.0390123082862));
#16253=CARTESIAN_POINT('',(85.4398696925343,173.937317418886,13.0390123085306));
#16254=CARTESIAN_POINT('',(7.4158093581253,173.937317418888,13.0390123084984));
#16255=CARTESIAN_POINT('Origin',(86.4403372899746,173.919862353958,13.0390123084984));
#16256=CARTESIAN_POINT('Origin',(74.9158093581253,-4.08700951437492,13.0390123082862));
#16257=CARTESIAN_POINT('',(74.9158093581253,-0.674251595838993,13.0390123082903));
#16258=CARTESIAN_POINT('Origin',(74.9158093581253,9.84966679171878,13.0390123082862));
#16259=CARTESIAN_POINT('',(-75.0841906418747,-0.674251595838993,13.0390123082903));
#16260=CARTESIAN_POINT('',(37.4158093581253,-0.674251595839005,13.0390123082903));
#16261=CARTESIAN_POINT('',(-85.6081090294325,9.84966679171877,13.0390123082903));
#16262=CARTESIAN_POINT('Origin',(-75.0841906418747,9.84966679171878,13.0390123082862));
#16263=CARTESIAN_POINT('',(-85.6081090294252,48.7797757463724,13.0390123084985));
#16264=CARTESIAN_POINT('',(-85.6081090294325,-2.11867136134261,13.0390123082886));
#16265=CARTESIAN_POINT('',(-85.6082509762849,48.7966216383208,13.0390123084985));
#16266=CARTESIAN_POINT('Origin',(-86.6087185737292,48.7791665733888,13.0390123083492));
#16267=CARTESIAN_POINT('',(-89.0208669479684,48.7966216382612,13.0390123067887));
#16268=CARTESIAN_POINT('',(-7.58419064187466,48.7966216383208,13.0390123083493));
#16269=CARTESIAN_POINT('',(-89.0208669479684,9.84966679171877,13.0390123067199));
#16270=CARTESIAN_POINT('',(-89.0208669479684,9.84966679171877,13.0390123082862));
#16271=CARTESIAN_POINT('',(-90.358065030875,9.84966679171878,13.0390123060972));
#16272=CARTESIAN_POINT('',(-89.0208669479684,9.84966679171878,13.0390123051536));
#16273=CARTESIAN_POINT('',(-75.0841906418747,-5.42420759728149,13.0390123060926));
#16274=CARTESIAN_POINT('Origin',(-75.0841906418747,9.84966679171878,13.039012305362));
#16275=CARTESIAN_POINT('',(-75.0841906418747,-4.08700951437491,13.0390123067199));
#16276=CARTESIAN_POINT('',(-75.0841906418747,-4.08700951437492,13.0390123051536));
#16277=CARTESIAN_POINT('',(74.9158093581253,-4.08700951437491,13.0390123067199));
#16278=CARTESIAN_POINT('',(74.9158093581253,-4.08700951437491,13.0390123082862));
#16279=CARTESIAN_POINT('',(74.9158093581253,-5.42420759728149,13.0390123060926));
#16280=CARTESIAN_POINT('',(74.9158093581253,-4.08700951437492,13.0390123051536));
#16281=CARTESIAN_POINT('',(90.1896837471256,9.84966679171878,13.0390123060972));
#16282=CARTESIAN_POINT('Origin',(74.9158093581253,9.84966679171877,13.039012305362));
#16283=CARTESIAN_POINT('',(88.852485664219,9.84966679171878,13.0390123067199));
#16284=CARTESIAN_POINT('',(88.852485664219,9.84966679171878,13.0390123051536));
#16285=CARTESIAN_POINT('',(88.852485664219,239.849666791719,13.0390123082862));
#16286=CARTESIAN_POINT('Origin',(88.852485664219,124.849666791719,13.0390123051536));
#16287=CARTESIAN_POINT('',(90.1896837471256,173.937317418832,13.039012305362));
#16288=CARTESIAN_POINT('',(90.1896837471256,9.84966679171876,13.039012305362));
#16289=CARTESIAN_POINT('',(89.3841475121018,173.937317418829,13.0390123052365));
#16290=CARTESIAN_POINT('Origin',(88.852485664219,124.849666791719,13.0390123051536));
#16291=CARTESIAN_POINT('',(90.1896837471256,9.84966679171876,13.039012305362));
#16292=CARTESIAN_POINT('Origin',(90.1896837470333,124.849666791719,12.048412305362));
#16293=CARTESIAN_POINT('',(91.1796803002784,173.903783986321,12.0829837467955));
#16294=CARTESIAN_POINT('',(91.1796803002784,9.84966679171876,12.0829837467955));
#16295=CARTESIAN_POINT('Ctrl Pts',(90.1896837471256,173.937317418832,13.039012305362));
#16296=CARTESIAN_POINT('Ctrl Pts',(90.2329527661441,173.937317418832,13.039012305358));
#16297=CARTESIAN_POINT('Ctrl Pts',(90.2762346948677,173.937211374565,13.0361730007821));
#16298=CARTESIAN_POINT('Ctrl Pts',(90.3191519262186,173.937005049796,13.0305153297838));
#16299=CARTESIAN_POINT('Ctrl Pts',(90.362057857474,173.936798779353,13.0248591484487));
#16300=CARTESIAN_POINT('Ctrl Pts',(90.404598786199,173.936492281208,13.0163861425312));
#16301=CARTESIAN_POINT('Ctrl Pts',(90.446403551342,173.936091314573,13.0051689630737));
#16302=CARTESIAN_POINT('Ctrl Pts',(90.488206143963,173.935690368776,12.9939523665538));
#16303=CARTESIAN_POINT('Ctrl Pts',(90.529272166235,173.935194964308,12.9799920119955));
#16304=CARTESIAN_POINT('Ctrl Pts',(90.5692440269191,173.934610859483,12.9634108594226));
#16305=CARTESIAN_POINT('Ctrl Pts',(90.6092442243026,173.934026340577,12.9468179522022));
#16306=CARTESIAN_POINT('Ctrl Pts',(90.648148246596,173.933352995508,12.9276007256477));
#16307=CARTESIAN_POINT('Ctrl Pts',(90.6856183772003,173.932596594845,12.905930353336));
#16308=CARTESIAN_POINT('Ctrl Pts',(90.7230968701709,173.931840025373,12.8842551447564));
#16309=CARTESIAN_POINT('Ctrl Pts',(90.7591404066832,173.931000363231,12.8601259620771));
#16310=CARTESIAN_POINT('Ctrl Pts',(90.793438339921,173.930083382853,12.8337585675719));
#16311=CARTESIAN_POINT('Ctrl Pts',(90.8277747558598,173.929165373613,12.8073615885272));
#16312=CARTESIAN_POINT('Ctrl Pts',(90.8603612639476,173.928169872535,12.7787216943598));
#16313=CARTESIAN_POINT('Ctrl Pts',(90.8909196207601,173.927102673513,12.7480955261117));
#16314=CARTESIAN_POINT('Ctrl Pts',(90.9121352076312,173.926361754958,12.7268328601581));
#16315=CARTESIAN_POINT('Ctrl Pts',(90.9323739191918,173.925586277751,12.7046136496382));
#16316=CARTESIAN_POINT('Ctrl Pts',(90.9515535077587,173.924778180746,12.6815338005683));
#16317=CARTESIAN_POINT('Ctrl Pts',(90.9784297923345,173.923645797484,12.6491920957708));
#16318=CARTESIAN_POINT('Ctrl Pts',(91.0032777284231,173.922449360977,12.6150948978043));
#16319=CARTESIAN_POINT('Ctrl Pts',(91.02587224707,173.921200709156,12.5795216654815));
#16320=CARTESIAN_POINT('Ctrl Pts',(91.0493386058713,173.91990387641,12.5425757917296));
#16321=CARTESIAN_POINT('Ctrl Pts',(91.0703736053429,173.918550721009,12.5040380550439));
#16322=CARTESIAN_POINT('Ctrl Pts',(91.0887731267605,173.91715450479,12.4642568042577));
#16323=CARTESIAN_POINT('Ctrl Pts',(91.1064620545062,173.915812210757,12.4260119143599));
#16324=CARTESIAN_POINT('Ctrl Pts',(91.1217151816521,173.914430117717,12.3866183819598));
#16325=CARTESIAN_POINT('Ctrl Pts',(91.1343984062533,173.913020009557,12.3464099104782));
#16326=CARTESIAN_POINT('Ctrl Pts',(91.1470784614601,173.911610253768,12.3062114866387));
#16327=CARTESIAN_POINT('Ctrl Pts',(91.157189729802,173.910172496859,12.2651990541743));
#16328=CARTESIAN_POINT('Ctrl Pts',(91.1646477671763,173.908718513888,12.2237220866829));
#16329=CARTESIAN_POINT('Ctrl Pts',(91.172109055815,173.907263897065,12.1822270376796));
#16330=CARTESIAN_POINT('Ctrl Pts',(91.1769147165395,173.90579304003,12.1402675922305));
#16331=CARTESIAN_POINT('Ctrl Pts',(91.1790317020701,173.904317733244,12.0982017004642));
#16332=CARTESIAN_POINT('Ctrl Pts',(91.1792869184834,173.904139875389,12.0931303828458));
#16333=CARTESIAN_POINT('Ctrl Pts',(91.1795031201471,173.903961952862,12.0880575219148));
#16334=CARTESIAN_POINT('Ctrl Pts',(91.1796803002785,173.903783986321,12.0829837467955));
#16335=CARTESIAN_POINT('Origin',(90.1896837470333,124.849666791719,12.048412305362));
#16336=CARTESIAN_POINT('',(91.1796803002784,9.84966679171878,12.0829837467955));
#16337=CARTESIAN_POINT('Origin',(90.1896837470333,9.84966679171878,12.048412305362));
#16338=CARTESIAN_POINT('',(91.1796803002784,9.84966679171876,12.0829837467955));
#16339=CARTESIAN_POINT('Origin',(91.1796803002784,124.849666791719,12.0829837467955));
#16340=CARTESIAN_POINT('',(91.3383568342556,174.966758987183,7.53908232976853));
#16341=CARTESIAN_POINT('',(91.3202870908699,173.833502011014,8.05653207811979));
#16342=CARTESIAN_POINT('Ctrl Pts',(91.3383568342557,174.966460598887,7.53908232976853));
#16343=CARTESIAN_POINT('Ctrl Pts',(91.3383570380226,174.932145850195,7.53907649464849));
#16344=CARTESIAN_POINT('Ctrl Pts',(91.3382832108155,174.897777426514,7.54119062924937));
#16345=CARTESIAN_POINT('Ctrl Pts',(91.3375306127793,174.707504189669,7.56274221723322));
#16346=CARTESIAN_POINT('Ctrl Pts',(91.3355998054433,174.549394461809,7.61803330515154));
#16347=CARTESIAN_POINT('Ctrl Pts',(91.3314311984216,174.306426013197,7.73740659165986));
#16348=CARTESIAN_POINT('Ctrl Pts',(91.3293188356983,174.207806808675,7.79789674562782));
#16349=CARTESIAN_POINT('Ctrl Pts',(91.3249683649912,174.020620255785,7.92247792669737));
#16350=CARTESIAN_POINT('Ctrl Pts',(91.322622072044,173.927644345474,7.98966696580887));
#16351=CARTESIAN_POINT('Ctrl Pts',(91.3203446810069,173.835824741363,8.05488291237055));
#16352=CARTESIAN_POINT('Ctrl Pts',(91.3203158839836,173.834663440041,8.05570755122394));
#16353=CARTESIAN_POINT('Ctrl Pts',(91.3202870908699,173.833502011014,8.05653207811966));
#16354=CARTESIAN_POINT('',(90.9541938687735,174.016492851551,18.5400703112305));
#16355=CARTESIAN_POINT('',(91.338357190472,9.84966679171876,7.53907212906734));
#16356=CARTESIAN_POINT('Origin',(91.1796803002784,124.849666791719,12.0829837467955));
#16357=CARTESIAN_POINT('',(91.3383568342556,199.873270376822,7.53908232976853));
#16358=CARTESIAN_POINT('',(91.338357190472,239.849666791719,7.53907212906735));
#16359=CARTESIAN_POINT('',(91.338357190472,9.84966679171876,7.53907212906734));
#16360=CARTESIAN_POINT('',(91.1796803002784,239.849666791719,12.0829837467955));
#16361=CARTESIAN_POINT('',(91.1796803002784,239.849666791719,12.0829837467955));
#16362=CARTESIAN_POINT('',(91.1796803002784,200.936245377683,12.0829837467955));
#16363=CARTESIAN_POINT('',(91.1796803002784,9.84966679171876,12.0829837467955));
#16364=CARTESIAN_POINT('',(91.3202870908699,201.00652735299,8.05653207811979));
#16365=CARTESIAN_POINT('',(91.2290039269791,200.96089967709,10.670539879764));
#16366=CARTESIAN_POINT('Ctrl Pts',(91.32028709087,201.00652735299,8.05653207812006));
#16367=CARTESIAN_POINT('Ctrl Pts',(91.3203158821389,201.005365999382,8.0557076040518));
#16368=CARTESIAN_POINT('Ctrl Pts',(91.3203446818442,201.004204591148,8.05488288839352));
#16369=CARTESIAN_POINT('Ctrl Pts',(91.3226220152253,200.912387422739,7.98966859288313));
#16370=CARTESIAN_POINT('Ctrl Pts',(91.3249683618708,200.81941068854,7.92247801605274));
#16371=CARTESIAN_POINT('Ctrl Pts',(91.329318904664,200.632222065056,7.79789477070923));
#16372=CARTESIAN_POINT('Ctrl Pts',(91.3314312344381,200.533604091217,7.73740556028169));
#16373=CARTESIAN_POINT('Ctrl Pts',(91.3355998458341,200.290636188991,7.61803214851019));
#16374=CARTESIAN_POINT('Ctrl Pts',(91.337530671651,200.13252781333,7.56274053136922));
#16375=CARTESIAN_POINT('Ctrl Pts',(91.3382832228279,199.942257249859,7.54119028525837));
#16376=CARTESIAN_POINT('Ctrl Pts',(91.3383570397234,199.9078912585,7.53907644594326));
#16377=CARTESIAN_POINT('Ctrl Pts',(91.3383568342557,199.873578897856,7.53908232976853));
#16378=CARTESIAN_POINT('Origin',(91.1796803002784,124.849666791719,12.0829837467955));
#16379=CARTESIAN_POINT('',(91.338357190472,9.84966679171878,7.53907212906734));
#16380=CARTESIAN_POINT('',(91.1796803002784,9.84966679171878,12.0829837467955));
#16381=CARTESIAN_POINT('',(91.338357190472,9.84966679171876,7.53907212906734));
#16382=CARTESIAN_POINT('Origin',(89.9158093581253,176.571019714977,25.6256984399145));
#16383=CARTESIAN_POINT('',(92.0567751999177,176.587658013191,25.1492399180748));
#16384=CARTESIAN_POINT('',(89.9158093581253,176.587658013191,25.1492399180748));
#16385=CARTESIAN_POINT('',(91.9128288595234,176.731604353585,21.0271560553974));
#16386=CARTESIAN_POINT('Origin',(94.5238093581253,193.512564977135,18.8789560880421));
#16387=CARTESIAN_POINT('',(94.5238093581253,193.211214682002,20.529908213256));
#16388=CARTESIAN_POINT('',(94.5238093581253,193.975933098607,8.02687262186156));
#16389=CARTESIAN_POINT('',(94.5238093581253,193.31293801745,18.8667463801351));
#16390=CARTESIAN_POINT('',(94.7238093581253,194.175560058291,8.03908232976853));
#16391=CARTESIAN_POINT('Origin',(94.5238093581253,194.175560058291,8.03908232976853));
#16392=CARTESIAN_POINT('',(94.7238093581253,193.41120499665,20.5361771200279));
#16393=CARTESIAN_POINT('',(94.7238093581253,193.512564977135,18.8789560880421));
#16394=CARTESIAN_POINT('Ctrl Pts',(94.7238093581253,193.41120499665,20.5361771200279));
#16395=CARTESIAN_POINT('Ctrl Pts',(94.7238093581253,193.410201437443,20.5361449065188));
#16396=CARTESIAN_POINT('Ctrl Pts',(94.723801803216,193.409197892071,20.5361127042178));
#16397=CARTESIAN_POINT('Ctrl Pts',(94.7237866940512,193.408194445798,20.5360805159898));
#16398=CARTESIAN_POINT('Ctrl Pts',(94.7233962973251,193.382266994041,20.535248823501));
#16399=CARTESIAN_POINT('Ctrl Pts',(94.7179663363218,193.356660163233,20.5344349153156));
#16400=CARTESIAN_POINT('Ctrl Pts',(94.7077992174621,193.332803557318,20.5336829222837));
#16401=CARTESIAN_POINT('Ctrl Pts',(94.697590012255,193.308848198018,20.5329278164093));
#16402=CARTESIAN_POINT('Ctrl Pts',(94.6827986631942,193.28711357688,20.5322494015434));
#16403=CARTESIAN_POINT('Ctrl Pts',(94.6642559417252,193.268824392137,20.531682009577));
#16404=CARTESIAN_POINT('Ctrl Pts',(94.6457221282772,193.250543993615,20.5311148901888));
#16405=CARTESIAN_POINT('Ctrl Pts',(94.6237947291843,193.236055127152,20.5306693176414));
#16406=CARTESIAN_POINT('Ctrl Pts',(94.5997058108544,193.226174822741,20.5303662187141));
#16407=CARTESIAN_POINT('Ctrl Pts',(94.5756229495029,193.216297002658,20.5300631959987));
#16408=CARTESIAN_POINT('Ctrl Pts',(94.5498409510112,193.211214682002,20.529908213256));
#16409=CARTESIAN_POINT('Ctrl Pts',(94.5238093581253,193.211214682002,20.529908213256));
#16410=CARTESIAN_POINT('Origin',(94.5238093581253,191.382414682002,20.5299082132559));
#16411=CARTESIAN_POINT('',(94.7238093581253,189.353624367355,20.5361771200279));
#16412=CARTESIAN_POINT('Origin',(94.7238093581253,191.382414682002,20.5299082132559));
#16413=CARTESIAN_POINT('',(94.5238093581253,189.553614682002,20.5299082132556));
#16414=CARTESIAN_POINT('Ctrl Pts',(94.7238093581253,189.353624367355,20.5361771200279));
#16415=CARTESIAN_POINT('Ctrl Pts',(94.7238093581253,189.354627926562,20.5361449065188));
#16416=CARTESIAN_POINT('Ctrl Pts',(94.723801803216,189.355631471933,20.5361127042179));
#16417=CARTESIAN_POINT('Ctrl Pts',(94.7237866940512,189.356634918206,20.5360805159897));
#16418=CARTESIAN_POINT('Ctrl Pts',(94.723396297325,189.382562369969,20.5352488234959));
#16419=CARTESIAN_POINT('Ctrl Pts',(94.7179663363215,189.408169200772,20.534434915316));
#16420=CARTESIAN_POINT('Ctrl Pts',(94.7077992174624,189.432025806686,20.5336829222839));
#16421=CARTESIAN_POINT('Ctrl Pts',(94.6975900122553,189.455981165986,20.5329278164093));
#16422=CARTESIAN_POINT('Ctrl Pts',(94.6827986631946,189.477715787124,20.532249401544));
#16423=CARTESIAN_POINT('Ctrl Pts',(94.6642559417253,189.496004971867,20.5316820095775));
#16424=CARTESIAN_POINT('Ctrl Pts',(94.6457221282771,189.514285370389,20.5311148901892));
#16425=CARTESIAN_POINT('Ctrl Pts',(94.6237947291841,189.528774236852,20.530669317641));
#16426=CARTESIAN_POINT('Ctrl Pts',(94.5997058108545,189.538654541263,20.5303662187137));
#16427=CARTESIAN_POINT('Ctrl Pts',(94.5756229495032,189.548532361346,20.5300631959984));
#16428=CARTESIAN_POINT('Ctrl Pts',(94.5498409510113,189.553614682002,20.5299082132556));
#16429=CARTESIAN_POINT('Ctrl Pts',(94.5238093581253,189.553614682002,20.5299082132556));
#16430=CARTESIAN_POINT('Origin',(94.5238093581253,191.382414682002,20.5299082132559));
#16431=CARTESIAN_POINT('Origin',(92.3198093581253,188.570920519668,7.73908232976853));
#16432=CARTESIAN_POINT('',(94.2238093581253,188.770547479353,7.72687262186156));
#16433=CARTESIAN_POINT('',(94.2238093581253,188.570920519668,7.53908232976853));
#16434=CARTESIAN_POINT('Origin',(94.2238093581253,188.570920519668,7.73908232976853));
#16435=CARTESIAN_POINT('',(92.4559786075594,188.570920519668,7.53908232976853));
#16436=CARTESIAN_POINT('',(92.3198093581253,188.570920519668,7.53908232976853));
#16437=CARTESIAN_POINT('',(92.4674643538626,188.770547479353,7.72687262186156));
#16438=CARTESIAN_POINT('Origin',(92.4682111315895,188.570920519668,7.73908232976853));
#16439=CARTESIAN_POINT('',(92.3198093581253,188.770547479353,7.72687262186156));
#16440=CARTESIAN_POINT('Ctrl Pts',(94.2232721693639,188.770579805837,7.72741381791692));
#16441=CARTESIAN_POINT('Ctrl Pts',(94.3018502903681,188.770570704194,7.72726501292667));
#16442=CARTESIAN_POINT('Ctrl Pts',(94.4583962252336,188.774547897754,7.79228912301364));
#16443=CARTESIAN_POINT('Ctrl Pts',(94.5233998249949,188.784122748727,7.94883670111316));
#16444=CARTESIAN_POINT('Ctrl Pts',(94.523245241228,188.788928278951,8.02740982787506));
#16445=CARTESIAN_POINT('Ctrl Pts',(94.223181273255,188.76764042365,7.67699353205611));
#16446=CARTESIAN_POINT('Ctrl Pts',(94.3150553288702,188.767629894834,7.67682092176502));
#16447=CARTESIAN_POINT('Ctrl Pts',(94.4981201019048,188.77223066236,7.75224660694543));
#16448=CARTESIAN_POINT('Ctrl Pts',(94.5754379923902,188.783422219094,7.93515962778419));
#16449=CARTESIAN_POINT('Ctrl Pts',(94.5757985128327,188.789090632818,8.02749432961509));
#16450=CARTESIAN_POINT('Ctrl Pts',(94.223000930207,188.721590031166,7.57917952609178));
#16451=CARTESIAN_POINT('Ctrl Pts',(94.3412547031137,188.721578236908,7.57895928103007));
#16452=CARTESIAN_POINT('Ctrl Pts',(94.5770859614453,188.726731937874,7.67519879067786));
#16453=CARTESIAN_POINT('Ctrl Pts',(94.6788860181462,188.739313735737,7.91067001797695));
#16454=CARTESIAN_POINT('Ctrl Pts',(94.680231008278,188.745697240565,8.0303355107262));
#16455=CARTESIAN_POINT('Ctrl Pts',(94.2229173099374,188.621244213992,7.53908316616664));
#16456=CARTESIAN_POINT('Ctrl Pts',(94.3534031556568,188.621234200156,7.53883845072264));
#16457=CARTESIAN_POINT('Ctrl Pts',(94.6132634656618,188.625609959323,7.6457717614625));
#16458=CARTESIAN_POINT('Ctrl Pts',(94.7232044852748,188.636215498428,7.90550126241839));
#16459=CARTESIAN_POINT('Ctrl Pts',(94.7238143742685,188.641568113528,8.03678331368297));
#16460=CARTESIAN_POINT('Ctrl Pts',(94.22291241884,188.570920550828,7.53908317887208));
#16461=CARTESIAN_POINT('Ctrl Pts',(94.3541136062385,188.57091143391,7.53883474504456));
#16462=CARTESIAN_POINT('Ctrl Pts',(94.6154975019495,188.574895301819,7.64739418594436));
#16463=CARTESIAN_POINT('Ctrl Pts',(94.7240569428493,188.584487456175,7.90877808165535));
#16464=CARTESIAN_POINT('Ctrl Pts',(94.7238085090217,188.589302221207,8.03997926905389));
#16465=CARTESIAN_POINT('',(94.5238093581253,188.788896265398,8.02687262186156));
#16466=CARTESIAN_POINT('',(94.7238093581253,188.589269305713,8.03908232976853));
#16467=CARTESIAN_POINT('Origin',(94.5238093581253,188.589269305713,8.03908232976853));
#16468=CARTESIAN_POINT('Origin',(94.2238093581253,188.589269305713,8.03908232976853));
#16469=CARTESIAN_POINT('Origin',(94.2238093581253,188.788896265398,8.02687262186156));
#16470=CARTESIAN_POINT('Origin',(94.5238093581253,188.840220348025,12.1420956031442));
#16471=CARTESIAN_POINT('',(94.7238093581253,188.840220348025,12.1420956031442));
#16472=CARTESIAN_POINT('',(94.5238093581253,189.03984730771,12.1298858952372));
#16473=CARTESIAN_POINT('Ctrl Pts',(94.5232449087505,193.975901066743,8.02741014361266));
#16474=CARTESIAN_POINT('Ctrl Pts',(94.5233995851588,193.980706598109,7.94883699597119));
#16475=CARTESIAN_POINT('Ctrl Pts',(94.4583953587089,193.990281413296,7.79228999155285));
#16476=CARTESIAN_POINT('Ctrl Pts',(94.3018499984934,193.994258646678,7.72726524266892));
#16477=CARTESIAN_POINT('Ctrl Pts',(94.2232718536469,193.994249539575,7.72741413690193));
#16478=CARTESIAN_POINT('Ctrl Pts',(94.5757982952545,193.975738615694,8.0274946952153));
#16479=CARTESIAN_POINT('Ctrl Pts',(94.5754378808195,193.981407035669,7.93515992312707));
#16480=CARTESIAN_POINT('Ctrl Pts',(94.4981192894106,193.992598627253,7.7522474149796));
#16481=CARTESIAN_POINT('Ctrl Pts',(94.3150550296446,193.997199377216,7.67682102422921));
#16482=CARTESIAN_POINT('Ctrl Pts',(94.2231809038263,193.997188842228,7.67699373796004));
#16483=CARTESIAN_POINT('Ctrl Pts',(94.6802306388986,194.019132316186,8.03033600568013));
#16484=CARTESIAN_POINT('Ctrl Pts',(94.6788857809793,194.025515831123,7.91067035667006));
#16485=CARTESIAN_POINT('Ctrl Pts',(94.5770848916332,194.03809756212,7.67519995912576));
#16486=CARTESIAN_POINT('Ctrl Pts',(94.3412543764505,194.043251302151,7.57895948316849));
#16487=CARTESIAN_POINT('Ctrl Pts',(94.2230004543014,194.043239500845,7.57917986036824));
#16488=CARTESIAN_POINT('Ctrl Pts',(94.7238143767166,194.12326122893,8.03678384211404));
#16489=CARTESIAN_POINT('Ctrl Pts',(94.7232046346894,194.128613851413,7.90550160920467));
#16490=CARTESIAN_POINT('Ctrl Pts',(94.6132627311462,194.139219379647,7.64577240109656));
#16491=CARTESIAN_POINT('Ctrl Pts',(94.3534028089073,194.143595169785,7.5388383055557));
#16492=CARTESIAN_POINT('Ctrl Pts',(94.2229167847104,194.143585149971,7.53908316715779));
#16493=CARTESIAN_POINT('Ctrl Pts',(94.7238085080126,194.175527123416,8.0399797971625));
#16494=CARTESIAN_POINT('Ctrl Pts',(94.7240570910816,194.180341895055,7.9087784297777));
#16495=CARTESIAN_POINT('Ctrl Pts',(94.6154964752448,194.189934024508,7.64739521264902));
#16496=CARTESIAN_POINT('Ctrl Pts',(94.3541132581162,194.193917935534,7.53883459681221));
#16497=CARTESIAN_POINT('Ctrl Pts',(94.2229118907313,194.193908813139,7.53908317988123));
#16498=CARTESIAN_POINT('',(94.2238093581253,193.994281884652,7.72687262186156));
#16499=CARTESIAN_POINT('',(94.2238093581253,194.193908844336,7.53908232976853));
#16500=CARTESIAN_POINT('Origin',(94.2238093581253,194.193908844336,7.73908232976853));
#16501=CARTESIAN_POINT('Origin',(94.2238093581253,194.175560058291,8.03908232976853));
#16502=CARTESIAN_POINT('Origin',(94.2238093581253,193.975933098607,8.02687262186156));
#16503=CARTESIAN_POINT('Origin',(92.3198093581253,194.193908844336,7.73908232976853));
#16504=CARTESIAN_POINT('',(92.4674643538626,193.994281884652,7.72687262186156));
#16505=CARTESIAN_POINT('',(92.4559786075594,194.193908844336,7.53908232976853));
#16506=CARTESIAN_POINT('Origin',(92.4682111315895,194.193908844336,7.73908232976853));
#16507=CARTESIAN_POINT('',(92.3198093581253,194.193908844336,7.53908232976853));
#16508=CARTESIAN_POINT('',(92.3198093581253,193.994281884652,7.72687262186156));
#16509=CARTESIAN_POINT('Origin',(94.7238093581253,193.211214682002,20.5299082132559));
#16510=CARTESIAN_POINT('',(93.2548305464412,193.211214682002,20.5299082132558));
#16511=CARTESIAN_POINT('',(96.2480603563448,193.211214682002,20.529908213256));
#16512=CARTESIAN_POINT('',(93.2505315565122,193.211214682002,20.5299082132558));
#16513=CARTESIAN_POINT('',(96.2480603563448,193.211214682002,20.5299082132556));
#16514=CARTESIAN_POINT('',(93.0606479942341,193.40109824428,17.4253394127216));
#16515=CARTESIAN_POINT('Origin',(96.2480603563448,191.382414682002,20.5299082132559));
#16516=CARTESIAN_POINT('',(93.2548305464412,189.553614682002,20.5299082132555));
#16517=CARTESIAN_POINT('',(96.2480603563448,189.553614682002,20.5299082132556));
#16518=CARTESIAN_POINT('Origin',(93.2548305464412,191.382414682002,20.5299082132559));
#16519=CARTESIAN_POINT('Origin',(94.7238093581253,188.759061733049,7.53908232976853));
#16520=CARTESIAN_POINT('',(93.2505315565121,189.553614682002,20.5299082132555));
#16521=CARTESIAN_POINT('',(92.6648466413898,188.96792976688,10.954044496473));
#16522=CARTESIAN_POINT('',(96.2480603563448,189.553614682002,20.5299082132556));
#16523=CARTESIAN_POINT('Origin',(94.5238093581253,185.602532541503,18.6375085448878));
#16524=CARTESIAN_POINT('',(94.5238093581253,185.286414682002,20.529908213256));
#16525=CARTESIAN_POINT('',(94.5238093581253,186.051133098607,8.02687262186156));
#16526=CARTESIAN_POINT('',(94.5238093581253,185.402905581818,18.6252988369809));
#16527=CARTESIAN_POINT('',(94.7238093581253,186.250760058291,8.03908232976853));
#16528=CARTESIAN_POINT('Origin',(94.5238093581253,186.250760058291,8.03908232976853));
#16529=CARTESIAN_POINT('',(94.7238093581253,185.48640499665,20.5361771200281));
#16530=CARTESIAN_POINT('',(94.7238093581253,185.602532541503,18.6375085448878));
#16531=CARTESIAN_POINT('Ctrl Pts',(94.7238093581253,185.48640499665,20.5361771200281));
#16532=CARTESIAN_POINT('Ctrl Pts',(94.7238093581253,185.485401437443,20.536144906519));
#16533=CARTESIAN_POINT('Ctrl Pts',(94.723801803216,185.484397892071,20.5361127042181));
#16534=CARTESIAN_POINT('Ctrl Pts',(94.7237866940512,185.483394445798,20.5360805159901));
#16535=CARTESIAN_POINT('Ctrl Pts',(94.7233962973251,185.457466994041,20.5352488235007));
#16536=CARTESIAN_POINT('Ctrl Pts',(94.7179663363218,185.431860163233,20.5344349153164));
#16537=CARTESIAN_POINT('Ctrl Pts',(94.7077992174624,185.408003557318,20.5336829222843));
#16538=CARTESIAN_POINT('Ctrl Pts',(94.6975900122555,185.384048198019,20.5329278164097));
#16539=CARTESIAN_POINT('Ctrl Pts',(94.6827986631944,185.36231357688,20.5322494015435));
#16540=CARTESIAN_POINT('Ctrl Pts',(94.6642559417253,185.344024392137,20.5316820095771));
#16541=CARTESIAN_POINT('Ctrl Pts',(94.6457221282773,185.325743993615,20.5311148901889));
#16542=CARTESIAN_POINT('Ctrl Pts',(94.6237947291844,185.311255127152,20.5306693176415));
#16543=CARTESIAN_POINT('Ctrl Pts',(94.5997058108546,185.301374822741,20.5303662187142));
#16544=CARTESIAN_POINT('Ctrl Pts',(94.5756229495031,185.291497002658,20.5300631959989));
#16545=CARTESIAN_POINT('Ctrl Pts',(94.5498409510113,185.286414682002,20.529908213256));
#16546=CARTESIAN_POINT('Ctrl Pts',(94.5238093581253,185.286414682002,20.529908213256));
#16547=CARTESIAN_POINT('Ctrl Pts',(94.5232453902295,186.05110109326,8.02740968637543));
#16548=CARTESIAN_POINT('Ctrl Pts',(94.5233999324793,186.05590662297,7.94883656897032));
#16549=CARTESIAN_POINT('Ctrl Pts',(94.4583966135715,186.065481489981,7.79228873377294));
#16550=CARTESIAN_POINT('Ctrl Pts',(94.301850421174,186.069458665695,7.727264909966));
#16551=CARTESIAN_POINT('Ctrl Pts',(94.2232723108543,186.0694495665,7.72741367496227));
#16552=CARTESIAN_POINT('Ctrl Pts',(94.5757986103409,186.050938782946,8.02749416576935));
#16553=CARTESIAN_POINT('Ctrl Pts',(94.5754380423913,186.056607193868,7.9351594954241));
#16554=CARTESIAN_POINT('Ctrl Pts',(94.4981204660281,186.067798734984,7.752246244821));
#16555=CARTESIAN_POINT('Ctrl Pts',(94.3150554629704,186.072399510381,7.67682087584504));
#16556=CARTESIAN_POINT('Ctrl Pts',(94.2231814388166,186.07238898433,7.67699343977978));
#16557=CARTESIAN_POINT('Ctrl Pts',(94.6802311740664,186.09433203681,8.03033528889482));
#16558=CARTESIAN_POINT('Ctrl Pts',(94.6788861246836,186.100715537109,7.91066986617436));
#16559=CARTESIAN_POINT('Ctrl Pts',(94.5770864411393,186.113297364994,7.67519826670425));
#16560=CARTESIAN_POINT('Ctrl Pts',(94.3412548495098,186.118451048438,7.57895919021961));
#16561=CARTESIAN_POINT('Ctrl Pts',(94.2230011434865,186.118439257337,7.57917937606367));
#16562=CARTESIAN_POINT('Ctrl Pts',(94.7238143731713,186.198461260132,8.03678307686386));
#16563=CARTESIAN_POINT('Ctrl Pts',(94.7232044183146,186.203813871923,7.90550110700374));
#16564=CARTESIAN_POINT('Ctrl Pts',(94.613263794839,186.214419415901,7.6457714748069));
#16565=CARTESIAN_POINT('Ctrl Pts',(94.3534033110552,186.218795161187,7.53883851577937));
#16566=CARTESIAN_POINT('Ctrl Pts',(94.2229175453206,186.218785150029,7.53908316572266));
#16567=CARTESIAN_POINT('Ctrl Pts',(94.7238085094738,186.250727151482,8.03997903237929));
#16568=CARTESIAN_POINT('Ctrl Pts',(94.7240568764191,186.255541913555,7.90877792564159));
#16569=CARTESIAN_POINT('Ctrl Pts',(94.6154979620729,186.265134079071,7.64739372582093));
#16570=CARTESIAN_POINT('Ctrl Pts',(94.3541137622523,186.269117927656,7.53883481147473));
#16571=CARTESIAN_POINT('Ctrl Pts',(94.2229126555146,186.269108813192,7.53908317842004));
#16572=CARTESIAN_POINT('',(94.2238093581253,186.069481884652,7.72687262186156));
#16573=CARTESIAN_POINT('',(94.2238093581253,186.269108844336,7.53908232976853));
#16574=CARTESIAN_POINT('Origin',(94.2238093581253,186.269108844336,7.73908232976853));
#16575=CARTESIAN_POINT('Origin',(94.2238093581253,186.250760058291,8.03908232976853));
#16576=CARTESIAN_POINT('Origin',(94.2238093581253,186.051133098607,8.02687262186156));
#16577=CARTESIAN_POINT('Origin',(92.3198093581253,186.269108844336,7.73908232976853));
#16578=CARTESIAN_POINT('',(92.4674643538626,186.069481884652,7.72687262186156));
#16579=CARTESIAN_POINT('',(92.4559786075594,186.269108844336,7.53908232976853));
#16580=CARTESIAN_POINT('Origin',(92.4682111315895,186.269108844336,7.73908232976853));
#16581=CARTESIAN_POINT('',(92.3198093581253,186.269108844336,7.53908232976853));
#16582=CARTESIAN_POINT('',(92.3198093581253,186.069481884652,7.72687262186156));
#16583=CARTESIAN_POINT('Origin',(94.5238093581253,183.457614682002,20.5299082132559));
#16584=CARTESIAN_POINT('',(94.5238093581253,181.628814682002,20.5299082132561));
#16585=CARTESIAN_POINT('Origin',(94.5238093581253,183.457614682002,20.5299082132559));
#16586=CARTESIAN_POINT('',(94.7238093581253,181.428824367355,20.5361771200286));
#16587=CARTESIAN_POINT('Origin',(94.7238093581253,183.457614682002,20.5299082132559));
#16588=CARTESIAN_POINT('Ctrl Pts',(94.7238093581253,181.428824367355,20.5361771200286));
#16589=CARTESIAN_POINT('Ctrl Pts',(94.7238093581253,181.429827926562,20.5361449065195));
#16590=CARTESIAN_POINT('Ctrl Pts',(94.723801803216,181.430831471933,20.536112704218));
#16591=CARTESIAN_POINT('Ctrl Pts',(94.7237866940513,181.431834918206,20.53608051599));
#16592=CARTESIAN_POINT('Ctrl Pts',(94.7233962973253,181.457762369963,20.5352488235007));
#16593=CARTESIAN_POINT('Ctrl Pts',(94.7179663363222,181.483369200771,20.5344349153166));
#16594=CARTESIAN_POINT('Ctrl Pts',(94.7077992174626,181.507225806686,20.5336829222844));
#16595=CARTESIAN_POINT('Ctrl Pts',(94.6975900122556,181.531181165986,20.5329278164097));
#16596=CARTESIAN_POINT('Ctrl Pts',(94.682798663195,181.552915787124,20.5322494015434));
#16597=CARTESIAN_POINT('Ctrl Pts',(94.6642559417256,181.571204971867,20.5316820095772));
#16598=CARTESIAN_POINT('Ctrl Pts',(94.6457221282774,181.58948537039,20.531114890189));
#16599=CARTESIAN_POINT('Ctrl Pts',(94.6237947291845,181.603974236853,20.5306693176415));
#16600=CARTESIAN_POINT('Ctrl Pts',(94.5997058108548,181.613854541264,20.5303662187142));
#16601=CARTESIAN_POINT('Ctrl Pts',(94.5756229495034,181.623732361347,20.5300631959988));
#16602=CARTESIAN_POINT('Ctrl Pts',(94.5498409510114,181.628814682003,20.529908213256));
#16603=CARTESIAN_POINT('Ctrl Pts',(94.5238093581253,181.628814682003,20.529908213256));
#16604=CARTESIAN_POINT('Origin',(92.3198093581253,180.646120519668,7.73908232976853));
#16605=CARTESIAN_POINT('',(94.2238093581253,180.845747479353,7.72687262186156));
#16606=CARTESIAN_POINT('',(94.2238093581253,180.646120519668,7.53908232976853));
#16607=CARTESIAN_POINT('Origin',(94.2238093581253,180.646120519668,7.73908232976853));
#16608=CARTESIAN_POINT('',(92.4559786075594,180.646120519668,7.53908232976853));
#16609=CARTESIAN_POINT('',(92.3198093581253,180.646120519668,7.53908232976853));
#16610=CARTESIAN_POINT('',(92.4674643538626,180.845747479353,7.72687262186156));
#16611=CARTESIAN_POINT('Origin',(92.4682111315895,180.646120519668,7.73908232976853));
#16612=CARTESIAN_POINT('',(92.3198093581253,180.845747479353,7.72687262186156));
#16613=CARTESIAN_POINT('Ctrl Pts',(94.2232726420219,180.845779778002,7.72741334036827));
#16614=CARTESIAN_POINT('Ctrl Pts',(94.3018507273351,180.845770684534,7.72726466897892));
#16615=CARTESIAN_POINT('Ctrl Pts',(94.4583975225015,180.849747818478,7.79228782272994));
#16616=CARTESIAN_POINT('Ctrl Pts',(94.5234001840542,180.859322723025,7.94883625968003));
#16617=CARTESIAN_POINT('Ctrl Pts',(94.5232457389763,180.864128251536,8.02740935518613));
#16618=CARTESIAN_POINT('Ctrl Pts',(94.223181826324,180.842840276744,7.67699322380263));
#16619=CARTESIAN_POINT('Ctrl Pts',(94.3150557768419,180.842829757167,7.67682076836617));
#16620=CARTESIAN_POINT('Ctrl Pts',(94.4981213182811,180.847430550986,7.7522453972469));
#16621=CARTESIAN_POINT('Ctrl Pts',(94.575438159422,180.858622055546,7.93515918562545));
#16622=CARTESIAN_POINT('Ctrl Pts',(94.5757988385633,180.864290459912,8.02749378227787));
#16623=CARTESIAN_POINT('Ctrl Pts',(94.2230016426807,180.796790283884,7.57917902437865));
#16624=CARTESIAN_POINT('Ctrl Pts',(94.3412551921602,180.796778500175,7.57895897713552));
#16625=CARTESIAN_POINT('Ctrl Pts',(94.5770875645053,180.801932142562,7.67519703951635));
#16626=CARTESIAN_POINT('Ctrl Pts',(94.6788863746472,180.814514040862,7.91066951083318));
#16627=CARTESIAN_POINT('Ctrl Pts',(94.6802315627085,180.820897530559,8.03033476964758));
#16628=CARTESIAN_POINT('Ctrl Pts',(94.2229180962497,180.696444213933,7.53908316468397));
#16629=CARTESIAN_POINT('Ctrl Pts',(94.3534036747763,180.696434209046,7.53883866804727));
#16630=CARTESIAN_POINT('Ctrl Pts',(94.6132645652996,180.700809921845,7.64577080387098));
#16631=CARTESIAN_POINT('Ctrl Pts',(94.7232042615915,180.711415477225,7.90550074324454));
#16632=CARTESIAN_POINT('Ctrl Pts',(94.7238143706025,180.716768081273,8.03678252257392));
#16633=CARTESIAN_POINT('Ctrl Pts',(94.2229132094663,180.646120550772,7.5390831773625));
#16634=CARTESIAN_POINT('Ctrl Pts',(94.3541141274146,180.646111442053,7.53883496695645));
#16635=CARTESIAN_POINT('Ctrl Pts',(94.6154990390213,180.650095245412,7.64739264887247));
#16636=CARTESIAN_POINT('Ctrl Pts',(94.7240567209374,180.659687437049,7.90877756047932));
#16637=CARTESIAN_POINT('Ctrl Pts',(94.7238085105313,180.664502192193,8.03997847842759));
#16638=CARTESIAN_POINT('',(94.5238093581253,180.864096265398,8.02687262186156));
#16639=CARTESIAN_POINT('',(94.7238093581253,180.664469305713,8.03908232976853));
#16640=CARTESIAN_POINT('Origin',(94.5238093581253,180.664469305713,8.03908232976853));
#16641=CARTESIAN_POINT('Origin',(94.2238093581253,180.664469305713,8.03908232976853));
#16642=CARTESIAN_POINT('Origin',(94.2238093581253,180.864096265398,8.02687262186156));
#16643=CARTESIAN_POINT('Origin',(94.5238093581253,180.930187912394,12.3835431462985));
#16644=CARTESIAN_POINT('',(94.7238093581253,180.930187912394,12.3835431462985));
#16645=CARTESIAN_POINT('',(94.5238093581253,181.129814872078,12.3713334383915));
#16646=CARTESIAN_POINT('Origin',(94.7238093581253,185.286414682002,20.5299082132559));
#16647=CARTESIAN_POINT('',(93.2548305464412,185.286414682002,20.5299082132562));
#16648=CARTESIAN_POINT('',(96.2480603563449,185.286414682002,20.529908213256));
#16649=CARTESIAN_POINT('',(93.2505315565122,185.286414682002,20.5299082132562));
#16650=CARTESIAN_POINT('',(96.2480603563449,185.286414682002,20.5299082132564));
#16651=CARTESIAN_POINT('',(93.0606479942341,185.47629824428,17.4253394127216));
#16652=CARTESIAN_POINT('Origin',(96.2480603563449,183.457614682002,20.5299082132559));
#16653=CARTESIAN_POINT('',(93.2548305464412,181.628814682002,20.5299082132561));
#16654=CARTESIAN_POINT('',(96.2480603563449,181.628814682002,20.5299082132561));
#16655=CARTESIAN_POINT('Origin',(93.2548305464412,183.457614682002,20.5299082132559));
#16656=CARTESIAN_POINT('Origin',(94.7238093581253,180.834261733049,7.53908232976853));
#16657=CARTESIAN_POINT('',(93.2505315565122,181.628814682002,20.5299082132561));
#16658=CARTESIAN_POINT('',(92.6648466413898,181.04312976688,10.954044496473));
#16659=CARTESIAN_POINT('',(96.2480603563449,181.628814682002,20.5299082132561));
#16660=CARTESIAN_POINT('Origin',(93.0315762801924,185.407335800352,18.7143400325696));
#16661=CARTESIAN_POINT('',(93.0949773181267,185.286414682002,20.5299082132564));
#16662=CARTESIAN_POINT('',(93.2560441923406,185.488175203572,25.1509838962073));
#16663=CARTESIAN_POINT('',(93.0315762801924,185.207526156035,18.7230639100426));
#16664=CARTESIAN_POINT('',(93.0561660269368,185.687984847888,25.1492399180748));
#16665=CARTESIAN_POINT('Origin',(93.2560441923406,185.687984847888,25.1422600187343));
#16666=CARTESIAN_POINT('',(92.894942808023,185.486409626214,20.5324109861732));
#16667=CARTESIAN_POINT('',(92.8316981147885,185.407335800352,18.7213199319101));
#16668=CARTESIAN_POINT('Ctrl Pts',(92.89494280881,185.486409393817,20.5324110087099));
#16669=CARTESIAN_POINT('Ctrl Pts',(92.8949431982343,185.485923376149,20.5324221380979));
#16670=CARTESIAN_POINT('Ctrl Pts',(92.8949454610564,185.485437385481,20.5324332001568));
#16671=CARTESIAN_POINT('Ctrl Pts',(92.8950628384136,185.471629381532,20.5327456032871));
#16672=CARTESIAN_POINT('Ctrl Pts',(92.8965747129911,185.45840042972,20.532995123686));
#16673=CARTESIAN_POINT('Ctrl Pts',(92.9020915589319,185.432777026095,20.5333851729818));
#16674=CARTESIAN_POINT('Ctrl Pts',(92.9060393569515,185.420368954576,20.5335280486143));
#16675=CARTESIAN_POINT('Ctrl Pts',(92.9163751425417,185.396110555273,20.5337134947071));
#16676=CARTESIAN_POINT('Ctrl Pts',(92.9227703594529,185.384401579715,20.5337524913976));
#16677=CARTESIAN_POINT('Ctrl Pts',(92.9371468530208,185.363293414316,20.5337214105941));
#16678=CARTESIAN_POINT('Ctrl Pts',(92.9449756510449,185.353786248214,20.5336592120007));
#16679=CARTESIAN_POINT('Ctrl Pts',(92.9539265317884,185.344836783231,20.5335455822103));
#16680=CARTESIAN_POINT('Ctrl Pts',(92.954171765408,185.344592917341,20.533542439652));
#16681=CARTESIAN_POINT('Ctrl Pts',(92.9638794623194,185.334991618395,20.5334168846961));
#16682=CARTESIAN_POINT('Ctrl Pts',(92.9742692792033,185.326663087573,20.5332392537961));
#16683=CARTESIAN_POINT('Ctrl Pts',(92.9959475780156,185.312527727289,20.5327951827166));
#16684=CARTESIAN_POINT('Ctrl Pts',(93.0071680374827,185.306616507726,20.5325335055605));
#16685=CARTESIAN_POINT('Ctrl Pts',(93.0311943564554,185.296673408551,20.5319115944382));
#16686=CARTESIAN_POINT('Ctrl Pts',(93.0439316172546,185.292797633349,20.5315501454103));
#16687=CARTESIAN_POINT('Ctrl Pts',(93.0693248502744,185.287735092393,20.5307712702209));
#16688=CARTESIAN_POINT('Ctrl Pts',(93.0819603413547,185.286435409667,20.5303570293908));
#16689=CARTESIAN_POINT('Ctrl Pts',(93.0946728622694,185.286414927136,20.5299135206492));
#16690=CARTESIAN_POINT('Ctrl Pts',(93.2565350606087,185.488153975788,25.1504820507452));
#16691=CARTESIAN_POINT('Ctrl Pts',(93.2590781002211,185.491501382756,25.2271532310113));
#16692=CARTESIAN_POINT('Ctrl Pts',(93.3261966255968,185.498078474852,25.377793517294));
#16693=CARTESIAN_POINT('Ctrl Pts',(93.4789450963529,185.500793505487,25.4399757539981));
#16694=CARTESIAN_POINT('Ctrl Pts',(93.5556615799221,185.500795453334,25.4400203779269));
#16695=CARTESIAN_POINT('Ctrl Pts',(93.2040816017926,185.488089145451,25.1522315164859));
#16696=CARTESIAN_POINT('Ctrl Pts',(93.2074476687388,185.492036916301,25.2423220610568));
#16697=CARTESIAN_POINT('Ctrl Pts',(93.2869325815924,185.499736163551,25.4186056915824));
#16698=CARTESIAN_POINT('Ctrl Pts',(93.4657978678585,185.502887826407,25.490996915125));
#16699=CARTESIAN_POINT('Ctrl Pts',(93.5556275878827,185.502890157998,25.4910491860564));
#16700=CARTESIAN_POINT('Ctrl Pts',(93.099838015209,185.531597639727,25.1538035459031));
#16701=CARTESIAN_POINT('Ctrl Pts',(93.1048098564936,185.536042609157,25.2705200688687));
#16702=CARTESIAN_POINT('Ctrl Pts',(93.2088983693384,185.54471086185,25.4978610355986));
#16703=CARTESIAN_POINT('Ctrl Pts',(93.4397191254551,185.548254406405,25.5906520919651));
#16704=CARTESIAN_POINT('Ctrl Pts',(93.5555595897114,185.548256967711,25.5907193335255));
#16705=CARTESIAN_POINT('Ctrl Pts',(93.0562142866439,185.635701902679,25.1507102625375));
#16706=CARTESIAN_POINT('Ctrl Pts',(93.0610658408264,185.639429440603,25.2787635530665));
#16707=CARTESIAN_POINT('Ctrl Pts',(93.1740113667273,185.646722821645,25.5290596597783));
#16708=CARTESIAN_POINT('Ctrl Pts',(93.4279321342622,185.649718394148,25.6317155348383));
#16709=CARTESIAN_POINT('Ctrl Pts',(93.5555298725291,185.649720566625,25.6317900278133));
#16710=CARTESIAN_POINT('Ctrl Pts',(93.0561384910981,185.68796367441,25.1484316641163));
#16711=CARTESIAN_POINT('Ctrl Pts',(93.060390158432,185.691316877919,25.2764333091441));
#16712=CARTESIAN_POINT('Ctrl Pts',(93.1724537377882,185.697904805096,25.5279138749689));
#16713=CARTESIAN_POINT('Ctrl Pts',(93.4274555765438,185.700624051906,25.6317155273499));
#16714=CARTESIAN_POINT('Ctrl Pts',(93.5555277915446,185.700626003459,25.6317900238428));
#16715=CARTESIAN_POINT('',(93.5551760178805,185.500816328777,25.4405132641887));
#16716=CARTESIAN_POINT('',(93.5547190695032,185.700625973094,25.6317888647104));
#16717=CARTESIAN_POINT('Origin',(93.5551760178805,185.700625973094,25.4317893867157));
#16718=CARTESIAN_POINT('Origin',(93.5558614404463,185.687527724408,25.1317901697235));
#16719=CARTESIAN_POINT('Origin',(93.5558614404463,185.487718080092,25.1405140471966));
#16720=CARTESIAN_POINT('Ctrl Pts',(93.0956979871766,181.628848845434,20.5412341757127));
#16721=CARTESIAN_POINT('Ctrl Pts',(93.0849535046905,181.627165231825,20.2639082012946));
#16722=CARTESIAN_POINT('Ctrl Pts',(93.0528146684746,181.806039642184,19.4343736321726));
#16723=CARTESIAN_POINT('Ctrl Pts',(93.0161745143116,182.989968329307,18.4886600164545));
#16724=CARTESIAN_POINT('Ctrl Pts',(93.0319250817532,184.764572109422,18.8951951461395));
#16725=CARTESIAN_POINT('Ctrl Pts',(93.0743510750102,185.290036077606,19.9902487488782));
#16726=CARTESIAN_POINT('Ctrl Pts',(93.0956980276251,185.2863772978,20.5412352197781));
#16727=CARTESIAN_POINT('Ctrl Pts',(93.0432678802675,181.628938654798,20.5430618916077));
#16728=CARTESIAN_POINT('Ctrl Pts',(93.0327016965578,181.626970378647,20.2658098074119));
#16729=CARTESIAN_POINT('Ctrl Pts',(93.0010870343354,181.805018147701,19.4360095913746));
#16730=CARTESIAN_POINT('Ctrl Pts',(92.9650204985238,182.989376778897,18.4885646030967));
#16731=CARTESIAN_POINT('Ctrl Pts',(92.9805265309216,184.765863667698,18.895979639505));
#16732=CARTESIAN_POINT('Ctrl Pts',(93.0222752256434,185.290513492204,19.9922246056532));
#16733=CARTESIAN_POINT('Ctrl Pts',(93.0432679198658,185.286287470167,20.5430629215406));
#16734=CARTESIAN_POINT('Ctrl Pts',(92.9381649738828,181.585088571707,20.547006806456));
#16735=CARTESIAN_POINT('Ctrl Pts',(92.9279429033705,181.582843532647,20.2630248591207));
#16736=CARTESIAN_POINT('Ctrl Pts',(92.8973474492041,181.764300141634,19.4128476886556));
#16737=CARTESIAN_POINT('Ctrl Pts',(92.8623938287732,182.977554134445,18.4408898767697));
#16738=CARTESIAN_POINT('Ctrl Pts',(92.8774277313184,184.798617060989,18.859010862395));
#16739=CARTESIAN_POINT('Ctrl Pts',(92.9178560759988,185.334923946752,19.9828009461183));
#16740=CARTESIAN_POINT('Ctrl Pts',(92.9381650113587,185.330137443509,20.5470078391911));
#16741=CARTESIAN_POINT('Ctrl Pts',(92.8948001368225,181.479464005622,20.5491750977189));
#16742=CARTESIAN_POINT('Ctrl Pts',(92.8843359232884,181.477469171638,20.24920062092));
#16743=CARTESIAN_POINT('Ctrl Pts',(92.8530177482181,181.67041565195,19.3516563874834));
#16744=CARTESIAN_POINT('Ctrl Pts',(92.8172863819739,182.951373875883,18.3275209948367));
#16745=CARTESIAN_POINT('Ctrl Pts',(92.8326467624358,184.8722170658,18.7678612789068));
#16746=CARTESIAN_POINT('Ctrl Pts',(92.8740100381074,185.440065979343,19.9531931289258));
#16747=CARTESIAN_POINT('Ctrl Pts',(92.8948001764124,185.435761859746,20.5491762164103));
#16748=CARTESIAN_POINT('Ctrl Pts',(92.8955573532299,181.426211667106,20.5494793202205));
#16749=CARTESIAN_POINT('Ctrl Pts',(92.8847993992314,181.424348776146,20.2414242438551));
#16750=CARTESIAN_POINT('Ctrl Pts',(92.8526211227806,181.623066491065,19.3199837873852));
#16751=CARTESIAN_POINT('Ctrl Pts',(92.8159372641526,182.938167306012,18.2695299073126));
#16752=CARTESIAN_POINT('Ctrl Pts',(92.831706602727,184.909352386484,18.7210858127388));
#16753=CARTESIAN_POINT('Ctrl Pts',(92.8741836771686,185.493063794623,19.937441913042));
#16754=CARTESIAN_POINT('Ctrl Pts',(92.8955573937187,185.489014119908,20.5494804804436));
#16755=CARTESIAN_POINT('',(93.0949773181267,181.628814682002,20.529908213256));
#16756=CARTESIAN_POINT('Origin',(93.0949773181267,183.457614682002,20.5299082132559));
#16757=CARTESIAN_POINT('',(92.8949428033688,181.428819624339,20.5324108528908));
#16758=CARTESIAN_POINT('Origin',(92.8950991527228,183.457614682002,20.5368881125964));
#16759=CARTESIAN_POINT('Ctrl Pts',(92.8949428033065,181.428819624381,20.5324108511028));
#16760=CARTESIAN_POINT('Ctrl Pts',(92.8949431929911,181.429305610257,20.5324219804738));
#16761=CARTESIAN_POINT('Ctrl Pts',(92.8949454558116,181.429791569132,20.5324330425197));
#16762=CARTESIAN_POINT('Ctrl Pts',(92.8950628336921,181.44359960676,20.5327454667583));
#16763=CARTESIAN_POINT('Ctrl Pts',(92.8965747107407,181.456828618405,20.5329950060373));
#16764=CARTESIAN_POINT('Ctrl Pts',(92.9020915609974,181.482452111246,20.5333850876654));
#16765=CARTESIAN_POINT('Ctrl Pts',(92.9060393576947,181.494860213102,20.533527976991));
#16766=CARTESIAN_POINT('Ctrl Pts',(92.9163751464098,181.519118684348,20.5337134467965));
#16767=CARTESIAN_POINT('Ctrl Pts',(92.9227703717228,181.530827699128,20.5337524530963));
#16768=CARTESIAN_POINT('Ctrl Pts',(92.9371468702331,181.551935903554,20.5337213868255));
#16769=CARTESIAN_POINT('Ctrl Pts',(92.9449756604261,181.561443073346,20.5336591936685));
#16770=CARTESIAN_POINT('Ctrl Pts',(92.9539265312785,181.570392540556,20.5335455682651));
#16771=CARTESIAN_POINT('Ctrl Pts',(92.9541717649023,181.570636406778,20.5335424258222));
#16772=CARTESIAN_POINT('Ctrl Pts',(92.9638794542358,181.580237711076,20.533416875481));
#16773=CARTESIAN_POINT('Ctrl Pts',(92.9742692619713,181.588566244276,20.5332392476588));
#16774=CARTESIAN_POINT('Ctrl Pts',(92.9959475586051,181.602701619062,20.5327951805608));
#16775=CARTESIAN_POINT('Ctrl Pts',(93.0071680273345,181.608612847571,20.5325335042404));
#16776=CARTESIAN_POINT('Ctrl Pts',(93.0311943168288,181.618555938118,20.5319115951328));
#16777=CARTESIAN_POINT('Ctrl Pts',(93.0439315352299,181.622431705254,20.5315501475918));
#16778=CARTESIAN_POINT('Ctrl Pts',(93.0693247650857,181.627494262917,20.5307712730294));
#16779=CARTESIAN_POINT('Ctrl Pts',(93.0819602985005,181.628793954268,20.530357030886));
#16780=CARTESIAN_POINT('Ctrl Pts',(93.0946728622694,181.628814436868,20.5299135206493));
#16781=CARTESIAN_POINT('Origin',(93.1145262677904,181.404182370415,21.0897168872415));
#16782=CARTESIAN_POINT('',(93.0561660269368,181.227244516117,25.1492399180748));
#16783=CARTESIAN_POINT('',(92.9146481023866,181.404182370415,21.096696786582));
#16784=CARTESIAN_POINT('',(93.2560441923406,181.427054160433,25.1509838962073));
#16785=CARTESIAN_POINT('Origin',(93.2560441923406,181.227244516117,25.1422600187343));
#16786=CARTESIAN_POINT('',(93.1145262677904,181.603992014731,21.0984407647145));
#16787=CARTESIAN_POINT('Ctrl Pts',(93.5556613702514,181.414433901914,25.4400205913073));
#16788=CARTESIAN_POINT('Ctrl Pts',(93.4789449032246,181.414435852274,25.4399759098862));
#16789=CARTESIAN_POINT('Ctrl Pts',(93.3261960549269,181.417150863582,25.3777941079322));
#16790=CARTESIAN_POINT('Ctrl Pts',(93.2590779462464,181.423727973068,25.2271534306474));
#16791=CARTESIAN_POINT('Ctrl Pts',(93.2565348480912,181.427075379349,25.1504822674698));
#16792=CARTESIAN_POINT('Ctrl Pts',(93.5556273424464,181.412339141934,25.4910493244037));
#16793=CARTESIAN_POINT('Ctrl Pts',(93.4657976695837,181.412341476367,25.4909969866654));
#16794=CARTESIAN_POINT('Ctrl Pts',(93.2869320483402,181.415493149243,25.4186062392044));
#16795=CARTESIAN_POINT('Ctrl Pts',(93.2074475995215,181.423192378402,25.2423222598492));
#16796=CARTESIAN_POINT('Ctrl Pts',(93.2040814661698,181.427140146195,25.1522317646743));
#16797=CARTESIAN_POINT('Ctrl Pts',(93.5555592728061,181.366972544054,25.5907195904016));
#16798=CARTESIAN_POINT('Ctrl Pts',(93.4397189082175,181.366975108611,25.5906522632204));
#16799=CARTESIAN_POINT('Ctrl Pts',(93.2088976278535,181.370518635491,25.4978618511222));
#16800=CARTESIAN_POINT('Ctrl Pts',(93.1048096741439,181.379186922426,25.2705202992932));
#16801=CARTESIAN_POINT('Ctrl Pts',(93.0998377506478,181.383631887011,25.1538038819788));
#16802=CARTESIAN_POINT('Ctrl Pts',(93.5555295240353,181.265508797385,25.631790027613));
#16803=CARTESIAN_POINT('Ctrl Pts',(93.4279319042003,181.265510972613,25.6317154403434));
#16804=CARTESIAN_POINT('Ctrl Pts',(93.1740109064936,181.268506530514,25.5290600855123));
#16805=CARTESIAN_POINT('Ctrl Pts',(93.0610659447551,181.27579991679,25.2787637798949));
#16806=CARTESIAN_POINT('Ctrl Pts',(93.0562142998909,181.279527451145,25.1507106122754));
#16807=CARTESIAN_POINT('Ctrl Pts',(93.5555274417534,181.214603360551,25.6317900236443));
#16808=CARTESIAN_POINT('Ctrl Pts',(93.4274553459574,181.214605314615,25.631715431234));
#16809=CARTESIAN_POINT('Ctrl Pts',(93.1724530601675,181.217324540568,25.5279145750634));
#16810=CARTESIAN_POINT('Ctrl Pts',(93.0603902620176,181.22391248013,25.2764335364728));
#16811=CARTESIAN_POINT('Ctrl Pts',(93.0561385027053,181.227265680436,25.1484320137149));
#16812=CARTESIAN_POINT('',(93.5547190695032,181.214603390911,25.6317888647104));
#16813=CARTESIAN_POINT('',(93.5551760178804,181.414413035227,25.4405132641887));
#16814=CARTESIAN_POINT('Origin',(93.5551760178804,181.214603390911,25.4317893867157));
#16815=CARTESIAN_POINT('Origin',(93.5558614404463,181.427511283913,25.1405140471966));
#16816=CARTESIAN_POINT('Origin',(93.5558614404463,181.227701639597,25.1317901697235));
#16817=CARTESIAN_POINT('Ctrl Pts',(93.5551760178804,185.500816328777,25.4405132641888));
#16818=CARTESIAN_POINT('Ctrl Pts',(93.5554044916715,185.500816351569,25.4405137861938));
#16819=CARTESIAN_POINT('Ctrl Pts',(93.5556329660589,185.500816362964,25.4405140471966));
#16820=CARTESIAN_POINT('Ctrl Pts',(93.5558614404463,185.500816362964,25.4405140471966));
#16821=CARTESIAN_POINT('Ctrl Pts',(93.5550429703445,185.503353995421,25.4986353860453));
#16822=CARTESIAN_POINT('Ctrl Pts',(93.5553159649085,185.503354022635,25.4986360068169));
#16823=CARTESIAN_POINT('Ctrl Pts',(93.5555884451793,185.503354036055,25.4986363167059));
#16824=CARTESIAN_POINT('Ctrl Pts',(93.5558614404463,185.503354036055,25.4986363167059));
#16825=CARTESIAN_POINT('Ctrl Pts',(93.5548124542374,185.555057529298,25.5972714172114));
#16826=CARTESIAN_POINT('Ctrl Pts',(93.5551620743949,185.555057558834,25.5972722085363));
#16827=CARTESIAN_POINT('Ctrl Pts',(93.5555118194009,185.555057573644,25.5972726043194));
#16828=CARTESIAN_POINT('Ctrl Pts',(93.5558614404463,185.555057573644,25.5972726043194));
#16829=CARTESIAN_POINT('Ctrl Pts',(93.5547234220808,185.656992738755,25.631788874655));
#16830=CARTESIAN_POINT('Ctrl Pts',(93.5551028711922,185.656992763555,25.631789738257));
#16831=CARTESIAN_POINT('Ctrl Pts',(93.5554819903557,185.656992775981,25.6317901697235));
#16832=CARTESIAN_POINT('Ctrl Pts',(93.5558614404463,185.656992775981,25.6317901697235));
#16833=CARTESIAN_POINT('Ctrl Pts',(93.5547190695032,185.700625973094,25.6317888647105));
#16834=CARTESIAN_POINT('Ctrl Pts',(93.555099859155,185.700625995885,25.6317897347188));
#16835=CARTESIAN_POINT('Ctrl Pts',(93.5554806498006,185.700626007281,25.6317901697235));
#16836=CARTESIAN_POINT('Ctrl Pts',(93.5558614404463,185.700626007281,25.6317901697235));
#16837=CARTESIAN_POINT('',(93.5558614404463,185.501621462415,25.4517198240809));
#16838=CARTESIAN_POINT('Origin',(93.5560764820747,185.781175012869,25.4552357236022));
#16839=CARTESIAN_POINT('',(93.5558614404463,185.700626007281,25.6317901697235));
#16840=CARTESIAN_POINT('Origin',(93.5558614404463,185.700626007281,25.4317901697235));
#16841=CARTESIAN_POINT('Origin',(93.5558614404463,185.687527724408,25.1317901697235));
#16842=CARTESIAN_POINT('Origin',(91.3198093581253,185.700626007281,25.4317901697235));
#16843=CARTESIAN_POINT('',(93.5668750145972,185.700626007281,25.6317901697235));
#16844=CARTESIAN_POINT('Origin',(93.5546424905671,185.700626007281,25.4317901697235));
#16845=CARTESIAN_POINT('',(91.3198093581253,185.700626007281,25.6317901697235));
#16846=CARTESIAN_POINT('Ctrl Pts',(93.5547190695031,181.214603390911,25.6317888647104));
#16847=CARTESIAN_POINT('Ctrl Pts',(93.555099859155,181.21460336812,25.6317897347188));
#16848=CARTESIAN_POINT('Ctrl Pts',(93.5554806498006,181.214603356724,25.6317901697235));
#16849=CARTESIAN_POINT('Ctrl Pts',(93.5558614404463,181.214603356724,25.6317901697235));
#16850=CARTESIAN_POINT('Ctrl Pts',(93.55472487294,181.272781036696,25.6317888779698));
#16851=CARTESIAN_POINT('Ctrl Pts',(93.5551041572296,181.272781011148,25.6317897399916));
#16852=CARTESIAN_POINT('Ctrl Pts',(93.555482155182,181.272780998457,25.6317901697235));
#16853=CARTESIAN_POINT('Ctrl Pts',(93.5558614404463,181.272780998457,25.6317901697235));
#16854=CARTESIAN_POINT('Ctrl Pts',(93.5548431145214,181.373578826699,25.5844372308792));
#16855=CARTESIAN_POINT('Ctrl Pts',(93.5551824568618,181.37357879674,25.5844379991271));
#16856=CARTESIAN_POINT('Ctrl Pts',(93.5555220972433,181.373578781741,25.5844383835472));
#16857=CARTESIAN_POINT('Ctrl Pts',(93.5558614404463,181.373578781741,25.5844383835472));
#16858=CARTESIAN_POINT('Ctrl Pts',(93.5550762322285,181.412509785244,25.4841048555811));
#16859=CARTESIAN_POINT('Ctrl Pts',(93.5553379057844,181.4125097592,25.4841054512865));
#16860=CARTESIAN_POINT('Ctrl Pts',(93.5555997662143,181.412509746222,25.4841057493286));
#16861=CARTESIAN_POINT('Ctrl Pts',(93.5558614404463,181.412509746222,25.4841057493286));
#16862=CARTESIAN_POINT('Ctrl Pts',(93.5551760178804,181.414413035227,25.4405132641887));
#16863=CARTESIAN_POINT('Ctrl Pts',(93.5554044916715,181.414413012436,25.4405137861937));
#16864=CARTESIAN_POINT('Ctrl Pts',(93.5556329660589,181.41441300104,25.4405140471966));
#16865=CARTESIAN_POINT('Ctrl Pts',(93.5558614404463,181.41441300104,25.4405140471966));
#16866=CARTESIAN_POINT('',(93.5558614160694,181.413603199022,25.4517193344436));
#16867=CARTESIAN_POINT('Origin',(93.5558318980004,181.192206512826,25.4512368095827));
#16868=CARTESIAN_POINT('',(93.5558614404463,181.214603356724,25.6317901697235));
#16869=CARTESIAN_POINT('Origin',(93.5558614404463,181.227701639597,25.1317901697235));
#16870=CARTESIAN_POINT('Origin',(93.5558614404463,181.214603356724,25.4317901697235));
#16871=CARTESIAN_POINT('Origin',(91.3198093581253,181.214603356724,25.4317901697235));
#16872=CARTESIAN_POINT('',(93.5668750145972,181.214603356724,25.6317901697235));
#16873=CARTESIAN_POINT('Origin',(93.5546424905671,181.214603356724,25.4317901697235));
#16874=CARTESIAN_POINT('',(91.3198093581253,181.214603356724,25.6317901697235));
#16875=CARTESIAN_POINT('Origin',(93.5558614404463,193.670014682003,25.1317901697235));
#16876=CARTESIAN_POINT('',(93.5558614404463,189.053429000465,25.6317901697235));
#16877=CARTESIAN_POINT('',(93.5558614404463,193.670014682003,25.6317901697235));
#16878=CARTESIAN_POINT('',(93.5550744489777,189.053429023194,25.6317895503676));
#16879=CARTESIAN_POINT('Origin',(93.5558614404463,189.07177778651,25.1317901697235));
#16880=CARTESIAN_POINT('',(93.0561660269368,189.071137423112,25.1492399180748));
#16881=CARTESIAN_POINT('Origin',(93.5558614404463,189.07177778651,25.1317901697235));
#16882=CARTESIAN_POINT('',(93.0561660269368,193.670014682003,25.1492399180748));
#16883=CARTESIAN_POINT('Origin',(89.9158093581253,199.920014682003,25.6317901697235));
#16884=CARTESIAN_POINT('',(93.5668750145972,191.688814682002,25.6317901697235));
#16885=CARTESIAN_POINT('',(93.5558614404463,177.58704884021,25.6317901697235));
#16886=CARTESIAN_POINT('',(93.5558614404463,193.670014682003,25.6317901697235));
#16887=CARTESIAN_POINT('',(92.3764489210598,176.123015758873,25.6317894672538));
#16888=CARTESIAN_POINT('Origin',(92.0549471239981,177.58887691613,25.6317901697235));
#16889=CARTESIAN_POINT('',(93.7238093581253,176.122519700312,25.6317901697235));
#16890=CARTESIAN_POINT('',(89.9158093581253,176.122519700312,25.6317901697235));
#16891=CARTESIAN_POINT('',(93.7238093581253,198.717509663692,25.6317901697235));
#16892=CARTESIAN_POINT('',(93.7238093581253,193.670014682003,25.6317901697235));
#16893=CARTESIAN_POINT('',(92.3769520179012,198.717509663692,25.6317901697235));
#16894=CARTESIAN_POINT('',(89.9158093581253,198.717509663692,25.6317901697235));
#16895=CARTESIAN_POINT('',(93.5558614404463,197.252980523795,25.6317901697235));
#16896=CARTESIAN_POINT('Origin',(92.0549471239981,197.251152447875,25.6317901697235));
#16897=CARTESIAN_POINT('',(93.5558614404463,193.625426007281,25.6317901697235));
#16898=CARTESIAN_POINT('',(93.5558614404463,193.670014682003,25.6317901697235));
#16899=CARTESIAN_POINT('',(93.5668750145972,193.625426007281,25.6317901697235));
#16900=CARTESIAN_POINT('',(91.3198093581253,193.625426007281,25.6317901697235));
#16901=CARTESIAN_POINT('',(93.5668750145972,189.053429000465,25.6317901697235));
#16902=CARTESIAN_POINT('',(93.5668750145972,195.62889180917,25.6317901697235));
#16903=CARTESIAN_POINT('',(91.3198093581253,189.053429000465,25.6317901697235));
#16904=CARTESIAN_POINT('Origin',(92.7238093581253,185.286414682002,20.5299082132559));
#16905=CARTESIAN_POINT('',(96.2480603563449,185.286414682002,20.5299082132564));
#16906=CARTESIAN_POINT('',(93.3303549409251,185.340327779048,21.7647211479879));
#16907=CARTESIAN_POINT('Origin',(96.2480603563449,183.457614682002,20.5299082132559));
#16908=CARTESIAN_POINT('',(96.2480603563449,181.628814682002,20.529908213256));
#16909=CARTESIAN_POINT('Origin',(93.2505315565122,183.457614682002,20.5299082132559));
#16910=CARTESIAN_POINT('Origin',(93.0255537379216,193.324605901152,18.5418769866983));
#16911=CARTESIAN_POINT('',(93.0949773181266,193.211214682002,20.5299082132556));
#16912=CARTESIAN_POINT('',(93.2560441923406,193.412975203572,25.1509838962073));
#16913=CARTESIAN_POINT('',(93.0255537379216,193.124796256835,18.5506008641714));
#16914=CARTESIAN_POINT('',(93.0561660269368,193.612784847888,25.1492399180748));
#16915=CARTESIAN_POINT('Origin',(93.2560441923406,193.612784847888,25.1422600187343));
#16916=CARTESIAN_POINT('',(92.8949428080229,193.411209626143,20.5324109861688));
#16917=CARTESIAN_POINT('',(92.8256755725178,193.324605901152,18.5488568860388));
#16918=CARTESIAN_POINT('Ctrl Pts',(92.89494280881,193.411209393606,20.5324110087082));
#16919=CARTESIAN_POINT('Ctrl Pts',(92.8949431982343,193.410723375929,20.5324221380965));
#16920=CARTESIAN_POINT('Ctrl Pts',(92.8949454610783,193.410237385302,20.5324332002318));
#16921=CARTESIAN_POINT('Ctrl Pts',(92.8950628392957,193.396429406515,20.5327456022341));
#16922=CARTESIAN_POINT('Ctrl Pts',(92.8965747238002,193.383200493734,20.5329951217423));
#16923=CARTESIAN_POINT('Ctrl Pts',(92.9020916038798,193.357577131629,20.5333851701362));
#16924=CARTESIAN_POINT('Ctrl Pts',(92.906039434989,193.345169064266,20.5335280453872));
#16925=CARTESIAN_POINT('Ctrl Pts',(92.9163752962716,193.320910675417,20.5337134898681));
#16926=CARTESIAN_POINT('Ctrl Pts',(92.9227705556521,193.309201706479,20.5337524855518));
#16927=CARTESIAN_POINT('Ctrl Pts',(92.937147096391,193.288093585885,20.5337214029708));
#16928=CARTESIAN_POINT('Ctrl Pts',(92.9449758923649,193.27858645354,20.5336592039746));
#16929=CARTESIAN_POINT('Ctrl Pts',(92.9539267550544,193.269637006614,20.5335455744135));
#16930=CARTESIAN_POINT('Ctrl Pts',(92.9541719886642,193.269393140714,20.5335424318555));
#16931=CARTESIAN_POINT('Ctrl Pts',(92.9638797024555,193.25979182355,20.5334168766982));
#16932=CARTESIAN_POINT('Ctrl Pts',(92.9742695254338,193.251463264092,20.5332392458882));
#16933=CARTESIAN_POINT('Ctrl Pts',(92.9959477869315,193.237327869085,20.5327951759312));
#16934=CARTESIAN_POINT('Ctrl Pts',(93.0071681983846,193.231416636188,20.5325335001488));
#16935=CARTESIAN_POINT('Ctrl Pts',(93.0311944191181,193.221473499245,20.5319115920703));
#16936=CARTESIAN_POINT('Ctrl Pts',(93.0439316305572,193.217597700144,20.5315501446766));
#16937=CARTESIAN_POINT('Ctrl Pts',(93.0693248212123,193.212535110264,20.5307712711442));
#16938=CARTESIAN_POINT('Ctrl Pts',(93.0819603201572,193.211235409914,20.5303570301295));
#16939=CARTESIAN_POINT('Ctrl Pts',(93.0946728622719,193.211214927139,20.5299135206483));
#16940=CARTESIAN_POINT('Ctrl Pts',(93.2565354297236,193.412953960387,25.1504816743244));
#16941=CARTESIAN_POINT('Ctrl Pts',(93.259078367653,193.416301368546,25.2271528842725));
#16942=CARTESIAN_POINT('Ctrl Pts',(93.3261976167728,193.42287843044,25.3777924914354));
#16943=CARTESIAN_POINT('Ctrl Pts',(93.4789454317881,193.425593494642,25.439975483243));
#16944=CARTESIAN_POINT('Ctrl Pts',(93.5556619440912,193.425595438128,25.4400200073132));
#16945=CARTESIAN_POINT('Ctrl Pts',(93.2040818373531,193.412889019777,25.1522310854163));
#16946=CARTESIAN_POINT('Ctrl Pts',(93.2074477889596,193.416836795936,25.2423217157832));
#16947=CARTESIAN_POINT('Ctrl Pts',(93.2869335077807,193.424536074606,25.4186047404349));
#16948=CARTESIAN_POINT('Ctrl Pts',(93.465798212233,193.42768772006,25.4909967908692));
#16949=CARTESIAN_POINT('Ctrl Pts',(93.5556280141722,193.427690046716,25.4910489457638));
#16950=CARTESIAN_POINT('Ctrl Pts',(93.0998384737621,193.456397921419,25.1538029622599));
#16951=CARTESIAN_POINT('Ctrl Pts',(93.1048101722541,193.460842899265,25.2705196687283));
#16952=CARTESIAN_POINT('Ctrl Pts',(93.2088996561542,193.469511092649,25.4978596204383));
#16953=CARTESIAN_POINT('Ctrl Pts',(93.4397195027649,193.473054667851,25.5906517953996));
#16954=CARTESIAN_POINT('Ctrl Pts',(93.5555601401312,193.473057223506,25.5907188882457));
#16955=CARTESIAN_POINT('Ctrl Pts',(93.0562142636362,193.560501884996,25.1507096550898));
#16956=CARTESIAN_POINT('Ctrl Pts',(93.0610656603139,193.564229429121,25.2787631590981));
#16957=CARTESIAN_POINT('Ctrl Pts',(93.1740121660909,193.57152280107,25.5290589203359));
#16958=CARTESIAN_POINT('Ctrl Pts',(93.4279325338467,193.574518398935,25.6317156989652));
#16959=CARTESIAN_POINT('Ctrl Pts',(93.5555304778162,193.574520566635,25.6317900281605));
#16960=CARTESIAN_POINT('Ctrl Pts',(93.0561384709387,193.612763658503,25.1484310569103));
#16961=CARTESIAN_POINT('Ctrl Pts',(93.0603899785147,193.616116867576,25.2764329143077));
#16962=CARTESIAN_POINT('Ctrl Pts',(93.172454914724,193.622704773241,25.5279126589994));
#16963=CARTESIAN_POINT('Ctrl Pts',(93.4274559770382,193.62542405628,25.6317156942934));
#16964=CARTESIAN_POINT('Ctrl Pts',(93.555528399085,193.625426003468,25.6317900241869));
#16965=CARTESIAN_POINT('',(93.5551760178804,193.425616328777,25.4405132641887));
#16966=CARTESIAN_POINT('',(93.5547190695032,193.625425973094,25.6317888647104));
#16967=CARTESIAN_POINT('Origin',(93.5551760178804,193.625425973094,25.4317893867157));
#16968=CARTESIAN_POINT('Origin',(93.5558614404463,193.612327724408,25.1317901697235));
#16969=CARTESIAN_POINT('Origin',(93.5558614404463,193.412518080092,25.1405140471966));
#16970=CARTESIAN_POINT('Ctrl Pts',(93.0956372364294,189.553639983328,20.5396659708628));
#16971=CARTESIAN_POINT('Ctrl Pts',(93.0849127600253,189.552192339043,20.2628563759559));
#16972=CARTESIAN_POINT('Ctrl Pts',(93.0528006534195,189.731283276667,19.4340117249082));
#16973=CARTESIAN_POINT('Ctrl Pts',(93.0161744954153,190.914757477332,18.4886593629932));
#16974=CARTESIAN_POINT('Ctrl Pts',(93.0319252320162,192.689367871824,18.8951988577476));
#16975=CARTESIAN_POINT('Ctrl Pts',(93.0743522820961,193.214851093698,19.9902797394506));
#16976=CARTESIAN_POINT('Ctrl Pts',(93.0956998401948,193.211176986095,20.5412818374918));
#16977=CARTESIAN_POINT('Ctrl Pts',(93.0432081347521,189.553728185705,20.5414941031359));
#16978=CARTESIAN_POINT('Ctrl Pts',(93.0326616132687,189.551996439652,20.2647576341525));
#16979=CARTESIAN_POINT('Ctrl Pts',(93.0010732723747,189.73026206801,19.435648422838));
#16980=CARTESIAN_POINT('Ctrl Pts',(92.965020529841,190.914165927643,18.4885659590348));
#16981=CARTESIAN_POINT('Ctrl Pts',(92.9805267336533,192.690659006266,18.89598553121));
#16982=CARTESIAN_POINT('Ctrl Pts',(93.0222764102037,193.215328485755,19.9922556155213));
#16983=CARTESIAN_POINT('Ctrl Pts',(93.0432696994936,193.211087107839,20.5431095269667));
#16984=CARTESIAN_POINT('Ctrl Pts',(92.9381049680226,189.509874993877,20.5454010442792));
#16985=CARTESIAN_POINT('Ctrl Pts',(92.9279019154123,189.507872358293,20.2619467755706));
#16986=CARTESIAN_POINT('Ctrl Pts',(92.8973318795416,189.689553347162,19.4124747839204));
#16987=CARTESIAN_POINT('Ctrl Pts',(92.8623916290886,190.90234252443,18.440887522208));
#16988=CARTESIAN_POINT('Ctrl Pts',(92.8774256714484,192.723413547995,18.8590130100411));
#16989=CARTESIAN_POINT('Ctrl Pts',(92.9178550349934,193.259740847049,19.982832502106));
#16990=CARTESIAN_POINT('Ctrl Pts',(92.9381645269084,193.254938592532,20.5470556595023));
#16991=CARTESIAN_POINT('Ctrl Pts',(92.8947387664901,189.404248109983,20.5474789261424));
#16992=CARTESIAN_POINT('Ctrl Pts',(92.8842940014062,189.40250883242,20.248061858304));
#16993=CARTESIAN_POINT('Ctrl Pts',(92.8530019799289,189.595690914177,19.3512616365333));
#16994=CARTESIAN_POINT('Ctrl Pts',(92.8172842905131,190.876160784618,18.3275149385552));
#16995=CARTESIAN_POINT('Ctrl Pts',(92.8326448775231,192.797016070838,18.7678610603908));
#16996=CARTESIAN_POINT('Ctrl Pts',(92.8740089848404,193.364887510924,19.9532251770208));
#16997=CARTESIAN_POINT('Ctrl Pts',(92.89479973757,193.360566820689,20.5492267513766));
#16998=CARTESIAN_POINT('Ctrl Pts',(92.8954966338683,189.350993854508,20.5477373896064));
#16999=CARTESIAN_POINT('Ctrl Pts',(92.884758668104,189.349393088409,20.2402547106628));
#17000=CARTESIAN_POINT('Ctrl Pts',(92.8526070177543,189.548352158035,19.3195770285323));
#17001=CARTESIAN_POINT('Ctrl Pts',(92.8159370255148,190.862953266703,18.2695204525879));
#17002=CARTESIAN_POINT('Ctrl Pts',(92.8317065936837,192.834153268898,18.7210828953134));
#17003=CARTESIAN_POINT('Ctrl Pts',(92.8741849058659,193.417888446855,19.9374739678404));
#17004=CARTESIAN_POINT('Ctrl Pts',(92.8955593163705,193.41382178467,20.5495323098412));
#17005=CARTESIAN_POINT('',(93.0949773181267,189.553614682002,20.5299082132554));
#17006=CARTESIAN_POINT('Origin',(93.0949773181267,191.382414682002,20.5299082132559));
#17007=CARTESIAN_POINT('',(92.894880231171,189.353624373333,20.5306190195823));
#17008=CARTESIAN_POINT('Origin',(92.8950991527228,191.382414682002,20.5368881125964));
#17009=CARTESIAN_POINT('Ctrl Pts',(92.8948802309878,189.353624373503,20.5306190143258));
#17010=CARTESIAN_POINT('Ctrl Pts',(92.8948807767291,189.35411029449,20.5306345963439));
#17011=CARTESIAN_POINT('Ctrl Pts',(92.8948831952578,189.354596188496,20.5306501102733));
#17012=CARTESIAN_POINT('Ctrl Pts',(92.8950049934694,189.368403029294,20.531089035909));
#17013=CARTESIAN_POINT('Ctrl Pts',(92.8965209907775,189.381631113976,20.5314594155219));
#17014=CARTESIAN_POINT('Ctrl Pts',(92.9020394311361,189.407223809322,20.5320817060313));
#17015=CARTESIAN_POINT('Ctrl Pts',(92.9059790507424,189.419603203204,20.5323363482957));
#17016=CARTESIAN_POINT('Ctrl Pts',(92.9162990473427,189.44383593505,20.5327402748227));
#17017=CARTESIAN_POINT('Ctrl Pts',(92.9226918439539,189.455546289655,20.5328844154035));
#17018=CARTESIAN_POINT('Ctrl Pts',(92.9370819384021,189.476686019791,20.53304237466));
#17019=CARTESIAN_POINT('Ctrl Pts',(92.9449316513593,189.486219841966,20.5330648068685));
#17020=CARTESIAN_POINT('Ctrl Pts',(92.953886699008,189.495170668108,20.5330307028595));
#17021=CARTESIAN_POINT('Ctrl Pts',(92.9541104949875,189.495393252344,20.533029816339));
#17022=CARTESIAN_POINT('Ctrl Pts',(92.9637947654037,189.504977508639,20.532989981405));
#17023=CARTESIAN_POINT('Ctrl Pts',(92.9741830794754,189.513310695358,20.5328866726697));
#17024=CARTESIAN_POINT('Ctrl Pts',(92.9958557563548,189.52745361917,20.5325682965078));
#17025=CARTESIAN_POINT('Ctrl Pts',(93.0070716133025,189.533368362594,20.5323589845408));
#17026=CARTESIAN_POINT('Ctrl Pts',(93.0310919014325,189.543322024507,20.5318245124467));
#17027=CARTESIAN_POINT('Ctrl Pts',(93.0438279195967,189.547204244274,20.5314966662051));
#17028=CARTESIAN_POINT('Ctrl Pts',(93.0692143704667,189.552279087821,20.5307615793779));
#17029=CARTESIAN_POINT('Ctrl Pts',(93.0818441026876,189.553585550077,20.5303585491616));
#17030=CARTESIAN_POINT('Ctrl Pts',(93.094551211385,189.553614201863,20.5299156344926));
#17031=CARTESIAN_POINT('Origin',(93.1211913922916,189.307327825147,21.2805810806212));
#17032=CARTESIAN_POINT('',(92.9213132268878,189.307327825147,21.2875609799617));
#17033=CARTESIAN_POINT('',(93.2560441923406,189.270764382796,25.1544697266412));
#17034=CARTESIAN_POINT('Origin',(93.2560441923406,189.071137423112,25.1422600187343));
#17035=CARTESIAN_POINT('',(93.1211913922916,189.506954784831,21.2927907885282));
#17036=CARTESIAN_POINT('Ctrl Pts',(93.5558798875066,189.253085469053,25.4435068849197));
#17037=CARTESIAN_POINT('Ctrl Pts',(93.4791261461612,189.253084772218,25.4435182691321));
#17038=CARTESIAN_POINT('Ctrl Pts',(93.3262600979969,189.256885321182,25.3813820565557));
#17039=CARTESIAN_POINT('Ctrl Pts',(93.2590816315455,189.266103277161,25.2306696903705));
#17040=CARTESIAN_POINT('Ctrl Pts',(93.2565403800569,189.270794719933,25.1539622890723));
#17041=CARTESIAN_POINT('Ctrl Pts',(93.5558831176592,189.250134317874,25.4939104462785));
#17042=CARTESIAN_POINT('Ctrl Pts',(93.4661483474432,189.250133582306,25.4939233787637));
#17043=CARTESIAN_POINT('Ctrl Pts',(93.2874046169158,189.254529328557,25.4218471294082));
#17044=CARTESIAN_POINT('Ctrl Pts',(93.2076183763728,189.265299925762,25.2458083855725));
#17045=CARTESIAN_POINT('Ctrl Pts',(93.2041042687477,189.270830704381,25.155709594029));
#17046=CARTESIAN_POINT('Ctrl Pts',(93.5558891554565,189.204081807229,25.5916991705192));
#17047=CARTESIAN_POINT('Ctrl Pts',(93.4403974587753,189.204080930642,25.591715400437));
#17048=CARTESIAN_POINT('Ctrl Pts',(93.210158545311,189.209005603515,25.4997466192939));
#17049=CARTESIAN_POINT('Ctrl Pts',(93.1053022248621,189.221109937826,25.2732167082039));
#17050=CARTESIAN_POINT('Ctrl Pts',(93.0998953603844,189.227335595856,25.1565179248882));
#17051=CARTESIAN_POINT('Ctrl Pts',(93.5558926233499,189.10375266193,25.6317901364206));
#17052=CARTESIAN_POINT('Ctrl Pts',(93.4284567164071,189.103751920243,25.6318082097687));
#17053=CARTESIAN_POINT('Ctrl Pts',(93.1747555480148,189.107932845821,25.5296331583621));
#17054=CARTESIAN_POINT('Ctrl Pts',(93.0613332683605,189.118139357931,25.2796950540729));
#17055=CARTESIAN_POINT('Ctrl Pts',(93.0562441830577,189.123362203323,25.1516107621659));
#17056=CARTESIAN_POINT('Ctrl Pts',(93.5558922381949,189.053429001798,25.6317901333983));
#17057=CARTESIAN_POINT('Ctrl Pts',(93.4277577196121,189.053428304583,25.6318091323315));
#17058=CARTESIAN_POINT('Ctrl Pts',(93.1725591115273,189.057234664871,25.5280867313372));
#17059=CARTESIAN_POINT('Ctrl Pts',(93.0603894678381,189.06646777963,25.2764865781754));
#17060=CARTESIAN_POINT('Ctrl Pts',(93.0561381902354,189.071167416607,25.1484226025533));
#17061=CARTESIAN_POINT('',(93.5553892455651,189.253055982878,25.4439995060169));
#17062=CARTESIAN_POINT('Origin',(93.5553892455651,189.053429023194,25.43178979811));
#17063=CARTESIAN_POINT('Origin',(93.5558614404463,189.271404746195,25.1439998776305));
#17064=CARTESIAN_POINT('Ctrl Pts',(93.5551760178804,193.425616328777,25.4405132641888));
#17065=CARTESIAN_POINT('Ctrl Pts',(93.5554044916715,193.425616351569,25.4405137861938));
#17066=CARTESIAN_POINT('Ctrl Pts',(93.5556329660589,193.425616362964,25.4405140471966));
#17067=CARTESIAN_POINT('Ctrl Pts',(93.5558614404463,193.425616362964,25.4405140471966));
#17068=CARTESIAN_POINT('Ctrl Pts',(93.5550429703445,193.428153995421,25.4986353860453));
#17069=CARTESIAN_POINT('Ctrl Pts',(93.5553159649085,193.428154022635,25.4986360068169));
#17070=CARTESIAN_POINT('Ctrl Pts',(93.5555884451793,193.428154036055,25.4986363167059));
#17071=CARTESIAN_POINT('Ctrl Pts',(93.5558614404463,193.428154036055,25.4986363167059));
#17072=CARTESIAN_POINT('Ctrl Pts',(93.5548124546291,193.479857671729,25.5972712395556));
#17073=CARTESIAN_POINT('Ctrl Pts',(93.5551620747866,193.479857701264,25.5972720308806));
#17074=CARTESIAN_POINT('Ctrl Pts',(93.5555118194008,193.479857716075,25.5972724266632));
#17075=CARTESIAN_POINT('Ctrl Pts',(93.5558614404463,193.479857716075,25.5972724266632));
#17076=CARTESIAN_POINT('Ctrl Pts',(93.5547234220808,193.581792738755,25.631788874655));
#17077=CARTESIAN_POINT('Ctrl Pts',(93.5551028711922,193.581792763555,25.631789738257));
#17078=CARTESIAN_POINT('Ctrl Pts',(93.5554819903557,193.581792775981,25.6317901697235));
#17079=CARTESIAN_POINT('Ctrl Pts',(93.5558614404463,193.581792775981,25.6317901697235));
#17080=CARTESIAN_POINT('Ctrl Pts',(93.5547190695032,193.625425973094,25.6317888647105));
#17081=CARTESIAN_POINT('Ctrl Pts',(93.555099859155,193.625425995885,25.6317897347188));
#17082=CARTESIAN_POINT('Ctrl Pts',(93.5554806498006,193.625426007281,25.6317901697235));
#17083=CARTESIAN_POINT('Ctrl Pts',(93.5558614404463,193.625426007281,25.6317901697235));
#17084=CARTESIAN_POINT('',(93.5558614404463,193.426421462415,25.4517198240809));
#17085=CARTESIAN_POINT('Origin',(93.5560764707895,193.705981474999,25.4552355392501));
#17086=CARTESIAN_POINT('Origin',(93.5558614404463,193.625426007281,25.4317901697235));
#17087=CARTESIAN_POINT('Origin',(93.5558614404463,193.612327724408,25.1317901697235));
#17088=CARTESIAN_POINT('Origin',(91.3198093581253,193.625426007281,25.4317901697235));
#17089=CARTESIAN_POINT('Origin',(93.5546424905671,193.625426007281,25.4317901697235));
#17090=CARTESIAN_POINT('Ctrl Pts',(93.5550744489776,189.053429023194,25.6317895503676));
#17091=CARTESIAN_POINT('Ctrl Pts',(93.5553367792506,189.053429008041,25.6317899632715));
#17092=CARTESIAN_POINT('Ctrl Pts',(93.5555991098484,189.053429000465,25.6317901697235));
#17093=CARTESIAN_POINT('Ctrl Pts',(93.5558614404463,189.053429000465,25.6317901697235));
#17094=CARTESIAN_POINT('Ctrl Pts',(93.5550799856618,189.110941780213,25.6317895590822));
#17095=CARTESIAN_POINT('Ctrl Pts',(93.5553407512474,189.110941763279,25.6317899665367));
#17096=CARTESIAN_POINT('Ctrl Pts',(93.5556006745445,189.110941754864,25.6317901697235));
#17097=CARTESIAN_POINT('Ctrl Pts',(93.5558614404463,189.110941754864,25.6317901697235));
#17098=CARTESIAN_POINT('Ctrl Pts',(93.5551623238542,189.210632174806,25.5855749515788));
#17099=CARTESIAN_POINT('Ctrl Pts',(93.555395297745,189.210632155015,25.5855753136232));
#17100=CARTESIAN_POINT('Ctrl Pts',(93.5556284662772,189.210632145107,25.5855754947704));
#17101=CARTESIAN_POINT('Ctrl Pts',(93.5558614404463,189.210632145107,25.5855754947704));
#17102=CARTESIAN_POINT('Ctrl Pts',(93.5553212256205,189.250422683775,25.4870535657855));
#17103=CARTESIAN_POINT('Ctrl Pts',(93.5555012563481,189.250422666509,25.4870538477205));
#17104=CARTESIAN_POINT('Ctrl Pts',(93.5556814094988,189.250422657904,25.4870539887696));
#17105=CARTESIAN_POINT('Ctrl Pts',(93.5558614404463,189.250422657904,25.4870539887696));
#17106=CARTESIAN_POINT('Ctrl Pts',(93.5553892455651,189.253055982878,25.4439995060169));
#17107=CARTESIAN_POINT('Ctrl Pts',(93.5555466437289,189.253055967726,25.4439997537593));
#17108=CARTESIAN_POINT('Ctrl Pts',(93.5557040420876,189.253055960149,25.4439998776305));
#17109=CARTESIAN_POINT('Ctrl Pts',(93.5558614404463,189.253055960149,25.4439998776305));
#17110=CARTESIAN_POINT('',(93.5558614332862,189.252431241003,25.4517195887461));
#17111=CARTESIAN_POINT('Origin',(93.5558345521376,189.029152671675,25.4512802046931));
#17112=CARTESIAN_POINT('Origin',(93.5558614404463,189.053429000465,25.4317901697235));
#17113=CARTESIAN_POINT('Origin',(91.3198093581253,189.053429000465,25.4317901697235));
#17114=CARTESIAN_POINT('Origin',(93.5546424905671,189.053429000465,25.4317901697235));
#17115=CARTESIAN_POINT('Origin',(93.5558614404463,193.670014682003,25.1317901697235));
#17116=CARTESIAN_POINT('',(93.0561660269368,197.252980523795,25.1492399180748));
#17117=CARTESIAN_POINT('Origin',(93.5558614404463,197.252980523795,25.1317901697235));
#17118=CARTESIAN_POINT('',(93.0561660269368,193.670014682003,25.1492399180748));
#17119=CARTESIAN_POINT('Origin',(92.7238093581253,193.211214682002,20.5299082132559));
#17120=CARTESIAN_POINT('',(96.2480603563448,193.211214682002,20.5299082132556));
#17121=CARTESIAN_POINT('',(93.3302956642749,193.265085464405,21.7637519833241));
#17122=CARTESIAN_POINT('Origin',(96.2480603563448,191.382414682002,20.5299082132559));
#17123=CARTESIAN_POINT('',(96.2480603563448,189.553614682002,20.5299082132554));
#17124=CARTESIAN_POINT('Origin',(93.2505315565122,191.382414682002,20.5299082132559));
#17125=CARTESIAN_POINT('Ctrl Pts',(93.7218822813395,200.007134017195,8.04783510355617));
#17126=CARTESIAN_POINT('Ctrl Pts',(94.0217374267336,200.007752115163,8.04784049738434));
#17127=CARTESIAN_POINT('Ctrl Pts',(94.5412446029833,199.756196046779,8.04564529488048));
#17128=CARTESIAN_POINT('Ctrl Pts',(94.7242576933672,199.23024900539,8.04105562035489));
#17129=CARTESIAN_POINT('Ctrl Pts',(94.7238074302438,199.005209432053,8.03909181334048));
#17130=CARTESIAN_POINT('Ctrl Pts',(93.7218756784834,200.009451502834,7.91549231007178));
#17131=CARTESIAN_POINT('Ctrl Pts',(94.0227593660621,200.010071968529,7.9154968298547));
#17132=CARTESIAN_POINT('Ctrl Pts',(94.5431241775366,199.757551725235,7.9136573424956));
#17133=CARTESIAN_POINT('Ctrl Pts',(94.7247859635642,199.230483931087,7.90982348776894));
#17134=CARTESIAN_POINT('Ctrl Pts',(94.723810197772,199.005207397011,7.9081860657747));
#17135=CARTESIAN_POINT('Ctrl Pts',(93.7220841283082,199.902779069515,7.64965800644387));
#17136=CARTESIAN_POINT('Ctrl Pts',(93.9905318296616,199.903336479891,7.64965958508878));
#17137=CARTESIAN_POINT('Ctrl Pts',(94.4555003560218,199.676477006339,7.64901709972935));
#17138=CARTESIAN_POINT('Ctrl Pts',(94.6164375013879,199.205910836162,7.6476769551423));
#17139=CARTESIAN_POINT('Ctrl Pts',(94.6150732755014,199.005419619919,7.64710464022134));
#17140=CARTESIAN_POINT('Ctrl Pts',(93.7225921808689,199.638549713974,7.53865478014116));
#17141=CARTESIAN_POINT('Ctrl Pts',(93.9119865833442,199.638940954855,7.53865481543781));
#17142=CARTESIAN_POINT('Ctrl Pts',(94.2398237208058,199.479711546393,7.53864042490507));
#17143=CARTESIAN_POINT('Ctrl Pts',(94.3543118868179,199.147739585959,7.53865176996584));
#17144=CARTESIAN_POINT('Ctrl Pts',(94.3537001919909,199.005922060813,7.53866473984255));
#17145=CARTESIAN_POINT('Ctrl Pts',(93.7228487743689,199.505681298499,7.53908480575998));
#17146=CARTESIAN_POINT('Ctrl Pts',(93.8723165985172,199.50598943764,7.53908480531574));
#17147=CARTESIAN_POINT('Ctrl Pts',(94.1312769722416,199.380581702175,7.53908498640914));
#17148=CARTESIAN_POINT('Ctrl Pts',(94.2225155973528,199.118371500729,7.53908488499209));
#17149=CARTESIAN_POINT('Ctrl Pts',(94.2222949159891,199.006175718744,7.53908474755875));
#17150=CARTESIAN_POINT('',(93.7238093581253,200.007136467974,8.04780853298717));
#17151=CARTESIAN_POINT('',(93.7238093581253,199.507212620396,7.53908232976853));
#17152=CARTESIAN_POINT('Origin',(93.7238093581253,199.507212620396,8.03908232976853));
#17153=CARTESIAN_POINT('',(94.7238093581253,199.007136456374,8.03908232976853));
#17154=CARTESIAN_POINT('Origin',(93.7238093581253,199.007136456374,8.03908232976852));
#17155=CARTESIAN_POINT('',(94.2238093581253,199.007136456374,7.53908232976853));
#17156=CARTESIAN_POINT('Origin',(94.2238093581253,199.007136456374,8.03908232976853));
#17157=CARTESIAN_POINT('Origin',(93.7238093581253,199.007136456374,7.53908232976853));
#17158=CARTESIAN_POINT('Ctrl Pts',(81.5056887722351,198.717509663692,25.8509066955643));
#17159=CARTESIAN_POINT('Ctrl Pts',(81.5056887722351,199.070993273251,25.8509066955643));
#17160=CARTESIAN_POINT('Ctrl Pts',(81.7389284001829,199.73967875647,25.667586630104));
#17161=CARTESIAN_POINT('Ctrl Pts',(82.4251247848711,200.477018007973,25.0461860790343));
#17162=CARTESIAN_POINT('Ctrl Pts',(82.9518194751151,200.709817259279,24.4492260494691));
#17163=CARTESIAN_POINT('Ctrl Pts',(83.2420841458681,200.717205054005,24.0644565254502));
#17164=CARTESIAN_POINT('Ctrl Pts',(81.6060460521613,198.717509663692,25.7706247352624));
#17165=CARTESIAN_POINT('Ctrl Pts',(81.6060460521613,199.034626023607,25.7706247352624));
#17166=CARTESIAN_POINT('Ctrl Pts',(81.8352557314375,199.633415889688,25.5866423174562));
#17167=CARTESIAN_POINT('Ctrl Pts',(82.496016686422,200.269421274536,24.9723899910118));
#17168=CARTESIAN_POINT('Ctrl Pts',(82.9854220640914,200.438266980998,24.4066549625895));
#17169=CARTESIAN_POINT('Ctrl Pts',(83.2445779800187,200.420036642402,24.0611507446378));
#17170=CARTESIAN_POINT('Ctrl Pts',(81.8090535127226,198.717509663692,25.6644984222287));
#17171=CARTESIAN_POINT('Ctrl Pts',(81.8090535127226,198.971023712816,25.6644984222287));
#17172=CARTESIAN_POINT('Ctrl Pts',(82.0422286612361,199.446254209698,25.4931561388609));
#17173=CARTESIAN_POINT('Ctrl Pts',(82.7125521498028,199.906016788079,24.9403389180988));
#17174=CARTESIAN_POINT('Ctrl Pts',(83.1968080945621,199.964828909775,24.4647918654469));
#17175=CARTESIAN_POINT('Ctrl Pts',(83.4466922435112,199.905628510186,24.2046438505675));
#17176=CARTESIAN_POINT('Ctrl Pts',(82.033977278899,198.717509663692,25.6317901697235));
#17177=CARTESIAN_POINT('Ctrl Pts',(82.033977278899,198.915542580856,25.6317901697235));
#17178=CARTESIAN_POINT('Ctrl Pts',(82.2834673835482,199.288222056472,25.5059034063784));
#17179=CARTESIAN_POINT('Ctrl Pts',(83.0129960965913,199.66576607856,25.0950170027467));
#17180=CARTESIAN_POINT('Ctrl Pts',(83.5638632768688,199.744631658573,24.7296797365216));
#17181=CARTESIAN_POINT('Ctrl Pts',(83.8624475165878,199.719699902593,24.5150383349424));
#17182=CARTESIAN_POINT('Ctrl Pts',(82.1303654884531,198.717509663692,25.6317901697235));
#17183=CARTESIAN_POINT('Ctrl Pts',(82.1303654884531,198.894251468467,25.6317901697235));
#17184=CARTESIAN_POINT('Ctrl Pts',(82.3869290791959,199.22859421008,25.5309641337202));
#17185=CARTESIAN_POINT('Ctrl Pts',(83.1417451023528,199.59726383583,25.189193830632));
#17186=CARTESIAN_POINT('Ctrl Pts',(83.721109261621,199.713663461486,24.8608658143713));
#17187=CARTESIAN_POINT('Ctrl Pts',(84.0404003994495,199.717357358849,24.6492425761608));
#17188=CARTESIAN_POINT('',(82.1303654884532,198.717509663692,25.6317901697235));
#17189=CARTESIAN_POINT('Origin',(82.1303654884532,198.717509663692,26.6317901697235));
#17190=CARTESIAN_POINT('',(84.0404003994495,199.717357358849,24.6492425761608));
#17191=CARTESIAN_POINT('Ctrl Pts',(82.1303654884531,198.717509663692,25.6317901697235));
#17192=CARTESIAN_POINT('Ctrl Pts',(82.1303654884531,198.894251468467,25.6317901697235));
#17193=CARTESIAN_POINT('Ctrl Pts',(82.3869290791959,199.22859421008,25.5309641337202));
#17194=CARTESIAN_POINT('Ctrl Pts',(83.1417451023528,199.59726383583,25.189193830632));
#17195=CARTESIAN_POINT('Ctrl Pts',(83.721109261621,199.713663461486,24.8608658143713));
#17196=CARTESIAN_POINT('Ctrl Pts',(84.0404003994495,199.717357358849,24.6492425761608));
#17197=CARTESIAN_POINT('Origin',(84.0404003994495,200.717205054005,24.6666949825981));
#17198=CARTESIAN_POINT('Origin',(93.7238093581253,198.717509663692,24.6317901697235));
#17199=CARTESIAN_POINT('',(93.7238093581253,199.717357358849,24.6492425761608));
#17200=CARTESIAN_POINT('',(94.7238093581253,198.717509663692,24.6317901697235));
#17201=CARTESIAN_POINT('Origin',(93.7238093581253,198.717509663692,24.6317901697235));
#17202=CARTESIAN_POINT('Origin',(93.7238093581253,198.717509663692,24.6317901697235));
#17203=CARTESIAN_POINT('Origin',(93.7238093581253,198.717509663692,24.6317901697235));
#17204=CARTESIAN_POINT('Origin',(89.9158093581253,198.717509663692,24.6317901697235));
#17205=CARTESIAN_POINT('',(92.0567751999177,198.737753174193,25.6315852488685));
#17206=CARTESIAN_POINT('Ctrl Pts',(92.0567751999178,198.737956546542,25.6315811103614));
#17207=CARTESIAN_POINT('Ctrl Pts',(92.1102635223559,198.737962860008,25.6315809812437));
#17208=CARTESIAN_POINT('Ctrl Pts',(92.163759371714,198.736196455307,25.6316216015476));
#17209=CARTESIAN_POINT('Ctrl Pts',(92.2604495135655,198.729898481853,25.6317174072336));
#17210=CARTESIAN_POINT('Ctrl Pts',(92.3037420086871,198.725944970286,25.6317672941606));
#17211=CARTESIAN_POINT('Ctrl Pts',(92.3545278603451,198.720000899814,25.631787475097));
#17212=CARTESIAN_POINT('Ctrl Pts',(92.362108163437,198.719077878491,25.6317893259663));
#17213=CARTESIAN_POINT('Ctrl Pts',(92.3729185742152,198.717712371595,25.6317902677602));
#17214=CARTESIAN_POINT('Ctrl Pts',(92.3736415781157,198.71761052978,25.6317901658082));
#17215=CARTESIAN_POINT('Ctrl Pts',(92.3741432863008,198.717530471589,25.6317901700078));
#17216=CARTESIAN_POINT('Ctrl Pts',(92.3742684310241,198.717504928221,25.6317901701428));
#17217=CARTESIAN_POINT('Ctrl Pts',(92.3744294049585,198.717457419342,25.6317901685237));
#17218=CARTESIAN_POINT('Ctrl Pts',(92.3744858248695,198.717436362306,25.6317901674154));
#17219=CARTESIAN_POINT('Ctrl Pts',(92.3746007572013,198.717382177446,25.6317901619528));
#17220=CARTESIAN_POINT('Ctrl Pts',(92.3746584961608,198.717349846089,25.6317901578116));
#17221=CARTESIAN_POINT('Ctrl Pts',(92.3748422139092,198.717235539008,25.6317901348055));
#17222=CARTESIAN_POINT('Ctrl Pts',(92.3750025093925,198.717124584381,25.6317901158414));
#17223=CARTESIAN_POINT('Ctrl Pts',(92.3755045895406,198.716760310263,25.6317899022383));
#17224=CARTESIAN_POINT('Ctrl Pts',(92.3758399981629,198.716513125729,25.6317897244416));
#17225=CARTESIAN_POINT('Ctrl Pts',(92.3762707685925,198.716192931666,25.6317893028315));
#17226=CARTESIAN_POINT('',(89.9158093581253,199.717357358849,24.6492425761608));
#17227=CARTESIAN_POINT('',(83.8596892162315,198.717014840125,25.6317894688358));
#17228=CARTESIAN_POINT('',(89.9158093581253,198.717509663692,25.6317901697235));
#17229=CARTESIAN_POINT('',(84.1793641916453,198.737753174193,25.6315852488685));
#17230=CARTESIAN_POINT('Ctrl Pts',(83.8620604310702,198.714676790192,25.6317861571293));
#17231=CARTESIAN_POINT('Ctrl Pts',(83.8634950248289,198.715768013914,25.6317892484405));
#17232=CARTESIAN_POINT('Ctrl Pts',(83.8645489884273,198.716559591779,25.6317897853029));
#17233=CARTESIAN_POINT('Ctrl Pts',(83.8653213477084,198.717125941536,25.6317901162161));
#17234=CARTESIAN_POINT('Ctrl Pts',(83.8654794079046,198.717236541947,25.6317901350676));
#17235=CARTESIAN_POINT('Ctrl Pts',(83.8656604804608,198.717350421968,25.6317901578928));
#17236=CARTESIAN_POINT('Ctrl Pts',(83.865717275656,198.717382581493,25.6317901620007));
#17237=CARTESIAN_POINT('Ctrl Pts',(83.8658300663103,198.717436377213,25.6317901674094));
#17238=CARTESIAN_POINT('Ctrl Pts',(83.8658853465956,198.717457295638,25.6317901685154));
#17239=CARTESIAN_POINT('Ctrl Pts',(83.8660330503461,198.71750150592,25.631790170032));
#17240=CARTESIAN_POINT('Ctrl Pts',(83.8661365931714,198.717523244326,25.6317901698918));
#17241=CARTESIAN_POINT('Ctrl Pts',(83.8663336866367,198.717557316945,25.6317901686513));
#17242=CARTESIAN_POINT('Ctrl Pts',(83.8664027468294,198.717568285325,25.6317901680541));
#17243=CARTESIAN_POINT('Ctrl Pts',(83.8668574634054,198.717637851327,25.6317901632882));
#17244=CARTESIAN_POINT('Ctrl Pts',(83.8678511784356,198.717772870435,25.6317902420169));
#17245=CARTESIAN_POINT('Ctrl Pts',(83.8785233777133,198.71913379948,25.6317892544425));
#17246=CARTESIAN_POINT('Ctrl Pts',(83.8861191962148,198.720067287818,25.6317873147364));
#17247=CARTESIAN_POINT('Ctrl Pts',(83.9354435241299,198.725892841701,25.6317671030232));
#17248=CARTESIAN_POINT('Ctrl Pts',(83.9772517934198,198.729774525521,25.6317188755844));
#17249=CARTESIAN_POINT('Ctrl Pts',(84.0724430623236,198.736144651045,25.6316228976116));
#17250=CARTESIAN_POINT('Ctrl Pts',(84.1258955070709,198.737962829989,25.6315809818578));
#17251=CARTESIAN_POINT('Ctrl Pts',(84.1793641916453,198.737956518855,25.6315811109277));
#17252=CARTESIAN_POINT('',(89.9158093581253,198.737753174193,25.6315852488686));
#17253=CARTESIAN_POINT('Ctrl Pts',(83.2420841458681,174.122824309999,24.0644565254502));
#17254=CARTESIAN_POINT('Ctrl Pts',(82.9518121489106,174.130212291192,24.4492357609513));
#17255=CARTESIAN_POINT('Ctrl Pts',(82.4251203560844,174.362998053274,25.0461906027821));
#17256=CARTESIAN_POINT('Ctrl Pts',(81.7389178674193,175.10035282174,25.6675953801079));
#17257=CARTESIAN_POINT('Ctrl Pts',(81.5056887722351,175.76902716892,25.8509066955643));
#17258=CARTESIAN_POINT('Ctrl Pts',(81.5056887722351,176.122519700312,25.8509066955643));
#17259=CARTESIAN_POINT('Ctrl Pts',(83.2445779800187,174.419992721603,24.0611507446378));
#17260=CARTESIAN_POINT('Ctrl Pts',(82.9854155230639,174.401761922878,24.4066636830256));
#17261=CARTESIAN_POINT('Ctrl Pts',(82.4960117362558,174.570595903168,24.972394317344));
#17262=CARTESIAN_POINT('Ctrl Pts',(81.8352450109839,175.206615317191,25.5866508072568));
#17263=CARTESIAN_POINT('Ctrl Pts',(81.6060460521613,175.805395336462,25.7706247352624));
#17264=CARTESIAN_POINT('Ctrl Pts',(81.6060460521613,176.122519700312,25.7706247352624));
#17265=CARTESIAN_POINT('Ctrl Pts',(83.446690133577,174.934404026252,24.204642203488));
#17266=CARTESIAN_POINT('Ctrl Pts',(83.1967996776174,174.87520213246,24.4647967844351));
#17267=CARTESIAN_POINT('Ctrl Pts',(82.7125472157341,174.93400239558,24.94034262089));
#17268=CARTESIAN_POINT('Ctrl Pts',(82.0422175563356,175.393776733609,25.4931635115489));
#17269=CARTESIAN_POINT('Ctrl Pts',(81.8090534662053,175.868999252557,25.6644982719952));
#17270=CARTESIAN_POINT('Ctrl Pts',(81.8090534662053,176.122519700312,25.6644982719952));
#17271=CARTESIAN_POINT('Ctrl Pts',(83.8624475165878,175.120329461411,24.5150383349424));
#17272=CARTESIAN_POINT('Ctrl Pts',(83.5638557406809,175.095397076161,24.7296851540141));
#17273=CARTESIAN_POINT('Ctrl Pts',(83.0129915254251,175.174255163482,25.0950202537507));
#17274=CARTESIAN_POINT('Ctrl Pts',(82.2834562157065,175.551808147055,25.5059094010713));
#17275=CARTESIAN_POINT('Ctrl Pts',(82.033977278899,175.924481784845,25.6317901697235));
#17276=CARTESIAN_POINT('Ctrl Pts',(82.033977278899,176.122519700312,25.6317901697235));
#17277=CARTESIAN_POINT('Ctrl Pts',(84.0404003994495,175.122672005156,24.6492425761608));
#17278=CARTESIAN_POINT('Ctrl Pts',(83.7211012027964,175.126365995752,24.8608711556861));
#17279=CARTESIAN_POINT('Ctrl Pts',(83.1417402306873,175.242758876792,25.1891963186934));
#17280=CARTESIAN_POINT('Ctrl Pts',(82.3869174931557,175.611436261026,25.5309689462226));
#17281=CARTESIAN_POINT('Ctrl Pts',(82.1303654884531,175.945773434615,25.6317901697235));
#17282=CARTESIAN_POINT('Ctrl Pts',(82.1303654884531,176.122519700312,25.6317901697235));
#17283=CARTESIAN_POINT('',(84.0404003994495,175.122672005156,24.6492425761608));
#17284=CARTESIAN_POINT('Origin',(84.0404003994495,174.122824309999,24.6666949825981));
#17285=CARTESIAN_POINT('',(82.1303654884531,176.122519700312,25.6317901697235));
#17286=CARTESIAN_POINT('Ctrl Pts',(84.0404003994495,175.122672005156,24.6492425761608));
#17287=CARTESIAN_POINT('Ctrl Pts',(83.7211012027964,175.126365995752,24.8608711556861));
#17288=CARTESIAN_POINT('Ctrl Pts',(83.1417402306873,175.242758876792,25.1891963186934));
#17289=CARTESIAN_POINT('Ctrl Pts',(82.3869174931557,175.611436261026,25.5309689462226));
#17290=CARTESIAN_POINT('Ctrl Pts',(82.1303654884531,175.945773434615,25.6317901697235));
#17291=CARTESIAN_POINT('Ctrl Pts',(82.1303654884531,176.122519700312,25.6317901697235));
#17292=CARTESIAN_POINT('Origin',(82.1303654884531,176.122519700312,26.6317901697235));
#17293=CARTESIAN_POINT('Origin',(82.1303654884532,375.018666791719,26.6317901697235));
#17294=CARTESIAN_POINT('',(82.1303654884532,375.018666791719,25.6317901697235));
#17295=CARTESIAN_POINT('Origin',(86.6838903068086,173.798122948321,6.06456643062172));
#17296=CARTESIAN_POINT('',(86.4054165204818,174.937165114043,14.0215599020933));
#17297=CARTESIAN_POINT('Origin',(86.4054165204818,173.937317418887,14.0390123085306));
#17298=CARTESIAN_POINT('',(86.2522207072646,175.013739682856,18.4085140112619));
#17299=CARTESIAN_POINT('',(86.6838903068086,174.797970643478,6.04711402418444));
#17300=CARTESIAN_POINT('Origin',(86.2522207072646,174.013891987699,18.4259664176992));
#17301=CARTESIAN_POINT('Ctrl Pts',(85.2528298802455,174.013891987699,18.3910669209967));
#17302=CARTESIAN_POINT('Ctrl Pts',(85.1817052246904,174.05299862964,20.4278105721344));
#17303=CARTESIAN_POINT('Ctrl Pts',(84.4694371702354,174.091585812467,22.4374998663305));
#17304=CARTESIAN_POINT('Ctrl Pts',(83.2420841458681,174.122824309999,24.0644565254502));
#17305=CARTESIAN_POINT('Ctrl Pts',(85.2530119350162,174.312929776393,18.3858535544718));
#17306=CARTESIAN_POINT('Ctrl Pts',(85.1830031800217,174.351345453477,20.4220348123234));
#17307=CARTESIAN_POINT('Ctrl Pts',(84.4712443595945,174.38929754968,22.4336607509669));
#17308=CARTESIAN_POINT('Ctrl Pts',(83.2445779800187,174.419992721603,24.0611507446379));
#17309=CARTESIAN_POINT('Ctrl Pts',(85.5042858409826,174.830432713816,18.385595185248));
#17310=CARTESIAN_POINT('Ctrl Pts',(85.4330538067023,174.86774840908,20.4738256410809));
#17311=CARTESIAN_POINT('Ctrl Pts',(84.7045275941124,174.904574868638,22.5350460009324));
#17312=CARTESIAN_POINT('Ctrl Pts',(83.4466901268323,174.934404036393,24.204642198223));
#17313=CARTESIAN_POINT('Ctrl Pts',(86.0280448469808,175.013603079359,18.4006880021423));
#17314=CARTESIAN_POINT('Ctrl Pts',(85.9519024966416,175.051905284893,20.595544242576));
#17315=CARTESIAN_POINT('Ctrl Pts',(85.1849158404282,175.089725504721,22.7613306401396));
#17316=CARTESIAN_POINT('Ctrl Pts',(83.8624475165878,175.120329461411,24.5150383349424));
#17317=CARTESIAN_POINT('Ctrl Pts',(86.2522207072646,175.013739682856,18.4085140112619));
#17318=CARTESIAN_POINT('Ctrl Pts',(86.1739835861539,175.052846324796,20.6489320275134));
#17319=CARTESIAN_POINT('Ctrl Pts',(85.3904887262535,175.091433507623,22.8595902511292));
#17320=CARTESIAN_POINT('Ctrl Pts',(84.0404003994495,175.122672005156,24.6492425761608));
#17321=CARTESIAN_POINT('Origin',(75.2589216100545,175.007038780066,18.0246195475344));
#17322=CARTESIAN_POINT('Ctrl Pts',(94.7238074336755,175.834818255052,8.03909175463884));
#17323=CARTESIAN_POINT('Ctrl Pts',(94.7242572860621,175.609779253165,8.04105555648248));
#17324=CARTESIAN_POINT('Ctrl Pts',(94.5412515227285,175.08382754343,8.04564527131377));
#17325=CARTESIAN_POINT('Ctrl Pts',(94.0217385159406,174.832277798158,8.04784041843874));
#17326=CARTESIAN_POINT('Ctrl Pts',(93.7218839583226,174.832895342008,8.04783502944658));
#17327=CARTESIAN_POINT('Ctrl Pts',(94.7238101846674,175.834820288328,7.90818602947022));
#17328=CARTESIAN_POINT('Ctrl Pts',(94.7247855449108,175.609544320354,7.90982344715935));
#17329=CARTESIAN_POINT('Ctrl Pts',(94.5431284553041,175.0824757364,7.9136573200981));
#17330=CARTESIAN_POINT('Ctrl Pts',(94.0227604569368,174.829957958765,7.91549677647932));
#17331=CARTESIAN_POINT('Ctrl Pts',(93.7218773612405,174.830577877731,7.91549226071093));
#17332=CARTESIAN_POINT('Ctrl Pts',(94.6150757818908,175.834608250394,7.64710273278655));
#17333=CARTESIAN_POINT('Ctrl Pts',(94.6164396371396,175.634117508571,7.64767504817099));
#17334=CARTESIAN_POINT('Ctrl Pts',(94.4555094070981,175.163544884235,7.64901513384364));
#17335=CARTESIAN_POINT('Ctrl Pts',(93.9905328439245,174.936690766356,7.64965760122684));
#17336=CARTESIAN_POINT('Ctrl Pts',(93.7220856293644,174.937247677876,7.64965602400176));
#17337=CARTESIAN_POINT('Ctrl Pts',(94.3537010624387,175.834106248117,7.53866511171705));
#17338=CARTESIAN_POINT('Ctrl Pts',(94.3543125015287,175.692288883426,7.53865214344722));
#17339=CARTESIAN_POINT('Ctrl Pts',(94.2398282163366,175.360314432155,7.53864097607408));
#17340=CARTESIAN_POINT('Ctrl Pts',(93.9119875346827,175.201087879929,7.53865519584151));
#17341=CARTESIAN_POINT('Ctrl Pts',(93.722593238383,175.201478772878,7.538655160994));
#17342=CARTESIAN_POINT('Ctrl Pts',(94.222296234732,175.833852811764,7.53908474330002));
#17343=CARTESIAN_POINT('Ctrl Pts',(94.2225167151137,175.721657017903,7.5390848806061));
#17344=CARTESIAN_POINT('Ctrl Pts',(94.1312815154717,175.459443779981,7.53908497990559));
#17345=CARTESIAN_POINT('Ctrl Pts',(93.8723175387501,175.334038868328,7.53908480095951));
#17346=CARTESIAN_POINT('Ctrl Pts',(93.7228496077216,175.334346732031,7.5390848013981));
#17347=CARTESIAN_POINT('',(94.7238093581253,175.832892907631,8.03908232976853));
#17348=CARTESIAN_POINT('',(94.2238093581253,175.832892907631,7.53908232976853));
#17349=CARTESIAN_POINT('Origin',(94.2238093581253,175.832892907631,8.03908232976853));
#17350=CARTESIAN_POINT('',(93.7238093581253,174.83289289603,8.04780853298717));
#17351=CARTESIAN_POINT('Origin',(93.7238093581253,175.832892907631,8.03908232976854));
#17352=CARTESIAN_POINT('',(93.7238093581253,175.332816743609,7.53908232976853));
#17353=CARTESIAN_POINT('Origin',(93.7238093581253,175.332816743609,8.03908232976853));
#17354=CARTESIAN_POINT('Origin',(93.7238093581253,175.832892907631,7.53908232976853));
#17355=CARTESIAN_POINT('Origin',(93.7238093581253,176.122519700312,24.6317901697235));
#17356=CARTESIAN_POINT('',(94.7238093581253,176.122519700312,24.6317901697235));
#17357=CARTESIAN_POINT('Origin',(93.7238093581253,176.122519700312,24.6317901697235));
#17358=CARTESIAN_POINT('',(93.7238093581253,175.122672005156,24.6492425761608));
#17359=CARTESIAN_POINT('Origin',(93.7238093581253,176.122519700312,24.6317901697235));
#17360=CARTESIAN_POINT('Origin',(93.7238093581253,176.122519700312,24.6317901697235));
#17361=CARTESIAN_POINT('Origin',(89.9158093581253,176.122519700312,24.6317901697235));
#17362=CARTESIAN_POINT('',(84.1793641916452,176.102276189811,25.6315852488685));
#17363=CARTESIAN_POINT('',(83.8591873736641,176.122519700312,25.6317901697235));
#17364=CARTESIAN_POINT('Ctrl Pts',(84.1793641916453,176.102072925786,25.6315811125768));
#17365=CARTESIAN_POINT('Ctrl Pts',(84.1258759438517,176.102066612381,25.631580983461));
#17366=CARTESIAN_POINT('Ctrl Pts',(84.0723801358387,176.103832930731,25.6316216013762));
#17367=CARTESIAN_POINT('Ctrl Pts',(83.9757389674673,176.110127417925,25.6317173549458));
#17368=CARTESIAN_POINT('Ctrl Pts',(83.9324962122596,176.114074899714,25.6317671725932));
#17369=CARTESIAN_POINT('Ctrl Pts',(83.8817243271428,176.120014106339,25.6317874422714));
#17370=CARTESIAN_POINT('Ctrl Pts',(83.8741096943803,176.12094096389,25.6317893143506));
#17371=CARTESIAN_POINT('Ctrl Pts',(83.8632296112441,176.12231497392,25.6317902687645));
#17372=CARTESIAN_POINT('Ctrl Pts',(83.862499209489,176.122417745155,25.6317901656821));
#17373=CARTESIAN_POINT('Ctrl Pts',(83.8619937383816,176.122497916585,25.631790170001));
#17374=CARTESIAN_POINT('Ctrl Pts',(83.8618645464348,176.122523940699,25.631790170179));
#17375=CARTESIAN_POINT('Ctrl Pts',(83.8616999161539,176.122572867073,25.6317901684802));
#17376=CARTESIAN_POINT('Ctrl Pts',(83.8616432498376,176.122594258051,25.6317901673353));
#17377=CARTESIAN_POINT('Ctrl Pts',(83.8615272523865,176.12264950594,25.6317901616706));
#17378=CARTESIAN_POINT('Ctrl Pts',(83.8614686371359,176.122682645578,25.6317901573521));
#17379=CARTESIAN_POINT('Ctrl Pts',(83.861280164964,176.122800732384,25.6317901330887));
#17380=CARTESIAN_POINT('Ctrl Pts',(83.8611127562437,176.122917084724,25.631790113966));
#17381=CARTESIAN_POINT('Ctrl Pts',(83.8605988605501,176.123290829576,25.631789884939));
#17382=CARTESIAN_POINT('Ctrl Pts',(83.860278185803,176.123527242192,25.631789708889));
#17383=CARTESIAN_POINT('Ctrl Pts',(83.8598668740374,176.123832973743,25.6317893073795));
#17384=CARTESIAN_POINT('',(89.9158093581253,176.122519700312,25.6317901697235));
#17385=CARTESIAN_POINT('',(89.9158093581253,175.122672005156,24.6492425761608));
#17386=CARTESIAN_POINT('',(92.0567751999177,176.102276189812,25.6315852488685));
#17387=CARTESIAN_POINT('Ctrl Pts',(92.3740796348243,176.125351899015,25.6317861590407));
#17388=CARTESIAN_POINT('Ctrl Pts',(92.3726542309193,176.124267661765,25.6317892298283));
#17389=CARTESIAN_POINT('Ctrl Pts',(92.3716688646343,176.123529043023,25.6317897100685));
#17390=CARTESIAN_POINT('Ctrl Pts',(92.3708974860747,176.122958971375,25.6317901056785));
#17391=CARTESIAN_POINT('Ctrl Pts',(92.3707069256297,176.12282349755,25.6317901272166));
#17392=CARTESIAN_POINT('Ctrl Pts',(92.3705033707407,176.12269240954,25.6317901558567));
#17393=CARTESIAN_POINT('Ctrl Pts',(92.3704424824111,176.122656777355,25.6317901607532));
#17394=CARTESIAN_POINT('Ctrl Pts',(92.3703256279137,176.122599068434,25.6317901669817));
#17395=CARTESIAN_POINT('Ctrl Pts',(92.370269950325,176.122576999909,25.6317901682636));
#17396=CARTESIAN_POINT('Ctrl Pts',(92.3701203985387,176.122530631043,25.6317901700364));
#17397=CARTESIAN_POINT('Ctrl Pts',(92.3700136231652,176.122507272223,25.6317901700127));
#17398=CARTESIAN_POINT('Ctrl Pts',(92.3697923432162,176.122469604904,25.6317901685248));
#17399=CARTESIAN_POINT('Ctrl Pts',(92.3697267186626,176.122459247828,25.6317901679407));
#17400=CARTESIAN_POINT('Ctrl Pts',(92.3692750633193,176.122390423301,25.6317901631308));
#17401=CARTESIAN_POINT('Ctrl Pts',(92.3682773291323,176.122254862981,25.6317902419486));
#17402=CARTESIAN_POINT('Ctrl Pts',(92.3575770537256,176.120890480074,25.6317892485755));
#17403=CARTESIAN_POINT('Ctrl Pts',(92.3499638347813,176.119955016614,25.6317872982531));
#17404=CARTESIAN_POINT('Ctrl Pts',(92.3006464361496,176.114131822131,25.6317670434242));
#17405=CARTESIAN_POINT('Ctrl Pts',(92.2588630779583,176.110253143855,25.6317188500948));
#17406=CARTESIAN_POINT('Ctrl Pts',(92.163696396734,176.103884735796,25.6316228979005));
#17407=CARTESIAN_POINT('Ctrl Pts',(92.1102439132352,176.102066574921,25.6315809826946));
#17408=CARTESIAN_POINT('Ctrl Pts',(92.0567751999178,176.102072886039,25.6315811117639));
#17409=CARTESIAN_POINT('',(89.9158093581253,176.102276189812,25.6315852488686));
#17410=CARTESIAN_POINT('Origin',(93.7238093581253,176.064789589944,21.3244343617993));
#17411=CARTESIAN_POINT('',(94.7238093581253,176.064789589944,21.3244343617993));
#17412=CARTESIAN_POINT('',(93.7238093581253,175.064941894788,21.3418867682366));
#17413=CARTESIAN_POINT('Origin',(93.7238093581253,193.670014682003,24.6317901697235));
#17414=CARTESIAN_POINT('',(94.7238093581253,193.670014682003,24.6317901697235));
#17415=CARTESIAN_POINT('Origin',(89.9158093581253,175.332816743609,8.03908232976853));
#17416=CARTESIAN_POINT('',(92.3205918166152,174.83289289603,8.04780853298718));
#17417=CARTESIAN_POINT('',(92.3205918166152,175.332816743609,7.53908232976853));
#17418=CARTESIAN_POINT('Origin',(92.3205918166152,175.332816743609,8.03908232976853));
#17419=CARTESIAN_POINT('',(89.9158093581253,175.332816743609,7.53908232976853));
#17420=CARTESIAN_POINT('',(89.9158093581253,174.83289289603,8.04780853298717));
#17421=CARTESIAN_POINT('Ctrl Pts',(90.8205916804078,173.833409557878,7.53908232976853));
#17422=CARTESIAN_POINT('Ctrl Pts',(90.8205620992728,174.282134253018,7.53908232976853));
#17423=CARTESIAN_POINT('Ctrl Pts',(91.1973980957717,175.058565794544,7.53908232976853));
#17424=CARTESIAN_POINT('Ctrl Pts',(91.9839798281313,175.332838271737,7.53908232976853));
#17425=CARTESIAN_POINT('Ctrl Pts',(92.3206843119342,175.332816740651,7.53908232976852));
#17426=CARTESIAN_POINT('Ctrl Pts',(90.9544001655725,173.83341782447,7.5390823328919));
#17427=CARTESIAN_POINT('Ctrl Pts',(90.9548127492278,174.242020330047,7.53906717349837));
#17428=CARTESIAN_POINT('Ctrl Pts',(91.2977773089118,174.948550235098,7.53904071490517));
#17429=CARTESIAN_POINT('Ctrl Pts',(92.0137068031266,175.199823339882,7.53906033446799));
#17430=CARTESIAN_POINT('Ctrl Pts',(92.3206761434481,175.20046278702,7.53908233581212));
#17431=CARTESIAN_POINT('Ctrl Pts',(91.2206621530846,173.833434199787,7.65276119907871));
#17432=CARTESIAN_POINT('Ctrl Pts',(91.2219157826931,174.162558569259,7.65354478690665));
#17433=CARTESIAN_POINT('Ctrl Pts',(91.4970907086839,174.729882991819,7.65358965460989));
#17434=CARTESIAN_POINT('Ctrl Pts',(92.0726184779546,174.935134231779,7.65132950392583));
#17435=CARTESIAN_POINT('Ctrl Pts',(92.3206599554801,174.937033614855,7.65016929644043));
#17436=CARTESIAN_POINT('Ctrl Pts',(91.3249696692589,173.833440726365,7.92283784652076));
#17437=CARTESIAN_POINT('Ctrl Pts',(91.3255883588646,174.130888034496,7.92503693413878));
#17438=CARTESIAN_POINT('Ctrl Pts',(91.5755171401929,174.645248819635,7.92514936276703));
#17439=CARTESIAN_POINT('Ctrl Pts',(92.0968154057067,174.829581606664,7.91878823960361));
#17440=CARTESIAN_POINT('Ctrl Pts',(92.3206533065958,174.830570149805,7.91550635546954));
#17441=CARTESIAN_POINT('Ctrl Pts',(91.320285382419,173.833440366081,8.05658098727187));
#17442=CARTESIAN_POINT('Ctrl Pts',(91.3201743461095,174.132636317555,8.05918834837155));
#17443=CARTESIAN_POINT('Ctrl Pts',(91.5713942498019,174.650260835162,8.05931924237535));
#17444=CARTESIAN_POINT('Ctrl Pts',(92.0960469163199,174.832976792199,8.05177010988938));
#17445=CARTESIAN_POINT('Ctrl Pts',(92.3206535177806,174.832893731814,8.04785638914256));
#17446=CARTESIAN_POINT('Origin',(92.3215059938086,173.832588251543,7.53908232976853));
#17447=CARTESIAN_POINT('Origin',(92.3215059938086,173.832588251543,8.03908232976854));
#17448=CARTESIAN_POINT('Origin',(94.2238093581253,181.170014682003,8.03908232976853));
#17449=CARTESIAN_POINT('',(94.7238093581253,181.170014682003,8.03908232976853));
#17450=CARTESIAN_POINT('',(94.2238093581253,181.170014682003,7.53908232976853));
#17451=CARTESIAN_POINT('Origin',(93.7238093581253,198.928731139229,12.5309199406727));
#17452=CARTESIAN_POINT('',(93.7238093581253,199.928578834385,12.54837234711));
#17453=CARTESIAN_POINT('',(94.7238093581253,198.928731139229,12.5309199406727));
#17454=CARTESIAN_POINT('Ctrl Pts',(83.2420841458681,200.717205054005,24.0644565254502));
#17455=CARTESIAN_POINT('Ctrl Pts',(84.4694371702355,200.748443551538,22.4374998663305));
#17456=CARTESIAN_POINT('Ctrl Pts',(85.1817052246904,200.787030734365,20.4278105721344));
#17457=CARTESIAN_POINT('Ctrl Pts',(85.2528298802455,200.826137376305,18.3910669209967));
#17458=CARTESIAN_POINT('Ctrl Pts',(83.2445779800187,200.420036642402,24.0611507446379));
#17459=CARTESIAN_POINT('Ctrl Pts',(84.4712443595945,200.450731814324,22.4336607509669));
#17460=CARTESIAN_POINT('Ctrl Pts',(85.1830031800217,200.488683910528,20.4220348123234));
#17461=CARTESIAN_POINT('Ctrl Pts',(85.2530119350162,200.527099587611,18.3858535544718));
#17462=CARTESIAN_POINT('Ctrl Pts',(83.4466922435112,199.905628510186,24.2046438505675));
#17463=CARTESIAN_POINT('Ctrl Pts',(84.7045297107913,199.93545767794,22.535047653277));
#17464=CARTESIAN_POINT('Ctrl Pts',(85.4330565349324,199.972284230016,20.4738257935197));
#17465=CARTESIAN_POINT('Ctrl Pts',(85.5042885692127,200.00959992528,18.3855953376869));
#17466=CARTESIAN_POINT('Ctrl Pts',(83.8624475165878,199.719699902593,24.5150383349424));
#17467=CARTESIAN_POINT('Ctrl Pts',(85.1849158404282,199.750303859284,22.7613306401396));
#17468=CARTESIAN_POINT('Ctrl Pts',(85.9519024966416,199.788124079111,20.595544242576));
#17469=CARTESIAN_POINT('Ctrl Pts',(86.0280448469808,199.826426284646,18.4006880021423));
#17470=CARTESIAN_POINT('Ctrl Pts',(84.0404003994495,199.717357358849,24.6492425761608));
#17471=CARTESIAN_POINT('Ctrl Pts',(85.3904887262535,199.748595856381,22.8595902511291));
#17472=CARTESIAN_POINT('Ctrl Pts',(86.1739835861539,199.787183039209,20.6489320275134));
#17473=CARTESIAN_POINT('Ctrl Pts',(86.2522207072646,199.826289681149,18.4085140112619));
#17474=CARTESIAN_POINT('',(86.2522207072646,199.826289681149,18.4085140112619));
#17475=CARTESIAN_POINT('Origin',(86.2522207072646,200.826137376305,18.4259664176992));
#17476=CARTESIAN_POINT('Origin',(75.2589216100545,199.832990583939,18.0246195475344));
#17477=CARTESIAN_POINT('Origin',(87.104768368727,201.252281330227,-5.98780435169403));
#17478=CARTESIAN_POINT('',(85.4397277456758,200.919557837065,13.0390123084985));
#17479=CARTESIAN_POINT('',(85.4398696925355,200.902711945117,13.0390123084985));
#17480=CARTESIAN_POINT('Origin',(86.4403372899735,200.920167010046,13.0390123085306));
#17481=CARTESIAN_POINT('',(86.1053775417079,201.252281330227,-6.02270384839653));
#17482=CARTESIAN_POINT('',(86.4054165204829,199.902864249962,14.0215599020612));
#17483=CARTESIAN_POINT('',(87.104768368727,200.252433635071,-6.00525675813131));
#17484=CARTESIAN_POINT('Origin',(86.4054165204829,200.902711945118,14.0390123084985));
#17485=CARTESIAN_POINT('Origin',(94.2238093581253,181.170014682003,8.03908232976853));
#17486=CARTESIAN_POINT('',(94.2238093581253,181.170014682003,7.53908232976853));
#17487=CARTESIAN_POINT('',(94.7238093581253,181.170014682003,8.03908232976853));
#17488=CARTESIAN_POINT('Origin',(89.9158093581253,199.507212620396,8.03908232976853));
#17489=CARTESIAN_POINT('',(92.3205918166152,199.507212620396,7.53908232976853));
#17490=CARTESIAN_POINT('',(92.3205918166152,200.007136467974,8.04780853298718));
#17491=CARTESIAN_POINT('Origin',(92.3205918166152,199.507212620396,8.03908232976853));
#17492=CARTESIAN_POINT('',(89.9158093581253,200.007136467974,8.04780853298717));
#17493=CARTESIAN_POINT('',(89.9158093581253,199.507212620396,7.53908232976853));
#17494=CARTESIAN_POINT('Ctrl Pts',(92.3206838424675,199.507212623323,7.53908232976853));
#17495=CARTESIAN_POINT('Ctrl Pts',(91.9839795140074,199.50719120061,7.53908232976853));
#17496=CARTESIAN_POINT('Ctrl Pts',(91.1974080148352,199.781475465379,7.53908232976854));
#17497=CARTESIAN_POINT('Ctrl Pts',(90.8205622486272,200.557894800752,7.53908232976853));
#17498=CARTESIAN_POINT('Ctrl Pts',(90.820591680377,201.006619336873,7.53908232976853));
#17499=CARTESIAN_POINT('Ctrl Pts',(92.3206757154411,199.639566577877,7.53908233578144));
#17500=CARTESIAN_POINT('Ctrl Pts',(92.0137065171353,199.640206123335,7.5390603345002));
#17501=CARTESIAN_POINT('Ctrl Pts',(91.2977873938882,199.891490607636,7.53904020231568));
#17502=CARTESIAN_POINT('Ctrl Pts',(90.9548128850751,200.598008751603,7.53906717352786));
#17503=CARTESIAN_POINT('Ctrl Pts',(90.9544001660041,201.006611112239,7.53908233287604));
#17504=CARTESIAN_POINT('Ctrl Pts',(92.3206596096411,199.902993003821,7.65017188277628));
#17505=CARTESIAN_POINT('Ctrl Pts',(92.0726182299015,199.904892465009,7.65133208916608));
#17506=CARTESIAN_POINT('Ctrl Pts',(91.4970951967712,200.110151554832,7.65359234730416));
#17507=CARTESIAN_POINT('Ctrl Pts',(91.221913006527,200.677470543479,7.65354745666732));
#17508=CARTESIAN_POINT('Ctrl Pts',(91.2206592694388,201.006594820041,7.65276386989259));
#17509=CARTESIAN_POINT('Ctrl Pts',(92.3206529945031,200.009459149308,7.91550619374635));
#17510=CARTESIAN_POINT('Ctrl Pts',(92.0968151820333,200.010447764221,7.91878807451902));
#17511=CARTESIAN_POINT('Ctrl Pts',(91.5755282135748,200.194791486562,7.92514909403003));
#17512=CARTESIAN_POINT('Ctrl Pts',(91.3255883930586,200.709141103934,7.92503676403126));
#17513=CARTESIAN_POINT('Ctrl Pts',(91.3249696050015,201.006588326588,7.92283767954599));
#17514=CARTESIAN_POINT('Ctrl Pts',(92.3206532046115,200.007135636434,8.04785614624564));
#17515=CARTESIAN_POINT('Ctrl Pts',(92.0960467082401,200.007052650351,8.0517698633716));
#17516=CARTESIAN_POINT('Ctrl Pts',(91.5714008750298,200.189776470952,8.05931880618093));
#17517=CARTESIAN_POINT('Ctrl Pts',(91.3201744558362,200.707392842907,8.05918809670388));
#17518=CARTESIAN_POINT('Ctrl Pts',(91.3202853910929,201.006588685038,8.05658073903053));
#17519=CARTESIAN_POINT('Origin',(92.3215059938086,201.007441112462,8.03908232976853));
#17520=CARTESIAN_POINT('Origin',(92.3215059938086,201.007441112462,7.53908232976853));
#17521=CARTESIAN_POINT('Ctrl Pts',(84.1796544410394,176.587665948441,25.149012370607));
#17522=CARTESIAN_POINT('Ctrl Pts',(83.9550607488386,176.587463569082,25.1529243359873));
#17523=CARTESIAN_POINT('Ctrl Pts',(83.430171975934,176.770196714557,25.1588787181339));
#17524=CARTESIAN_POINT('Ctrl Pts',(83.1793007868413,177.288753350137,25.1542202871865));
#17525=CARTESIAN_POINT('Ctrl Pts',(83.1799833385398,177.588617952124,25.1489900799994));
#17526=CARTESIAN_POINT('Ctrl Pts',(84.1796554421197,176.583257834591,25.2770029779889));
#17527=CARTESIAN_POINT('Ctrl Pts',(83.9542875235802,176.582053792749,25.2802291905267));
#17528=CARTESIAN_POINT('Ctrl Pts',(83.4253928135088,176.764561869648,25.2851132753548));
#17529=CARTESIAN_POINT('Ctrl Pts',(83.1735555138224,177.287729604982,25.2812980062227));
#17530=CARTESIAN_POINT('Ctrl Pts',(83.1755809404696,177.588623352129,25.2769845947645));
#17531=CARTESIAN_POINT('Ctrl Pts',(84.1796884275263,176.470748002055,25.5286413525263));
#17532=CARTESIAN_POINT('Ctrl Pts',(83.9287967341913,176.468750638514,25.5297524333558));
#17533=CARTESIAN_POINT('Ctrl Pts',(83.3392409044467,176.670775801311,25.5314201239032));
#17534=CARTESIAN_POINT('Ctrl Pts',(83.0599430568169,177.253831456728,25.5301205461897));
#17535=CARTESIAN_POINT('Ctrl Pts',(83.0630757284476,177.588801670237,25.5286350214549));
#17536=CARTESIAN_POINT('Ctrl Pts',(84.1797623682011,176.215155035618,25.6321142784688));
#17537=CARTESIAN_POINT('Ctrl Pts',(83.8716553638518,176.214408176628,25.6320908738033));
#17538=CARTESIAN_POINT('Ctrl Pts',(83.1502558618939,176.46479520093,25.6320633625747));
#17539=CARTESIAN_POINT('Ctrl Pts',(82.8059108740879,177.177837293877,25.6320831081335));
#17540=CARTESIAN_POINT('Ctrl Pts',(82.807475860386,177.589201408195,25.6321144118534));
#17541=CARTESIAN_POINT('Ctrl Pts',(84.1797996531653,176.086759133258,25.6317886436285));
#17542=CARTESIAN_POINT('Ctrl Pts',(83.8428414926958,176.08666391152,25.6317888476131));
#17543=CARTESIAN_POINT('Ctrl Pts',(83.0551886157326,176.361302180559,25.6317890820384));
#17544=CARTESIAN_POINT('Ctrl Pts',(82.6783305874414,177.139516157642,25.6317889153033));
#17545=CARTESIAN_POINT('Ctrl Pts',(82.6790763565822,177.58940297977,25.631788642466));
#17546=CARTESIAN_POINT('Origin',(84.1793641916452,176.087962599681,25.1317901697235));
#17547=CARTESIAN_POINT('',(82.6802779511166,177.58704884021,25.6317901697235));
#17548=CARTESIAN_POINT('Origin',(82.6802779511166,177.58704884021,25.1317901697235));
#17549=CARTESIAN_POINT('Origin',(84.1811922675648,177.58887691613,25.6317901697235));
#17550=CARTESIAN_POINT('Origin',(89.9158093581253,176.087962599681,25.1317901697235));
#17551=CARTESIAN_POINT('Origin',(92.0567751999177,176.087962599681,25.1317901697235));
#17552=CARTESIAN_POINT('Origin',(89.9158093581253,199.920014682003,25.6317901697235));
#17553=CARTESIAN_POINT('',(82.6802779511166,197.252980523795,25.6317901697235));
#17554=CARTESIAN_POINT('',(82.6802779511166,193.670014682003,25.6317901697235));
#17555=CARTESIAN_POINT('Origin',(84.1811922675649,197.251152447875,25.6317901697235));
#17556=CARTESIAN_POINT('Ctrl Pts',(93.0561577534255,177.587654483128,25.1490068040224));
#17557=CARTESIAN_POINT('Ctrl Pts',(93.0564337189193,177.362955846724,25.152921876606));
#17558=CARTESIAN_POINT('Ctrl Pts',(92.8738764846886,176.83833627642,25.1588746358033));
#17559=CARTESIAN_POINT('Ctrl Pts',(92.3559133858961,176.587393411369,25.1542277808664));
#17560=CARTESIAN_POINT('Ctrl Pts',(92.0564848551658,176.587665952321,25.1490122967505));
#17561=CARTESIAN_POINT('Ctrl Pts',(93.0605644408753,177.587656570814,25.2769984000484));
#17562=CARTESIAN_POINT('Ctrl Pts',(93.0618433867572,177.362184230879,25.2802271858178));
#17563=CARTESIAN_POINT('Ctrl Pts',(92.8795111427796,176.833562039481,25.2851099501963));
#17564=CARTESIAN_POINT('Ctrl Pts',(92.3569446177659,176.581649728867,25.2813041561061));
#17565=CARTESIAN_POINT('Ctrl Pts',(92.056483853743,176.583257858162,25.2770029299311));
#17566=CARTESIAN_POINT('Ctrl Pts',(93.1729660332174,177.587725332475,25.5283971050181));
#17567=CARTESIAN_POINT('Ctrl Pts',(93.1750464735779,177.336742225473,25.5295111108969));
#17568=CARTESIAN_POINT('Ctrl Pts',(92.9732361866251,176.747545796289,25.5311815021226));
#17569=CARTESIAN_POINT('Ctrl Pts',(92.3909074341151,176.46819006843,25.5298826812073));
#17570=CARTESIAN_POINT('Ctrl Pts',(92.0564508891227,176.470855147314,25.5283986679294));
#17571=CARTESIAN_POINT('Ctrl Pts',(93.4281770246766,177.587879390093,25.631915403931));
#17572=CARTESIAN_POINT('Ctrl Pts',(93.4290277408084,177.279738886455,25.6318941595782));
#17573=CARTESIAN_POINT('Ctrl Pts',(93.1789747997807,176.55896269491,25.6318696827824));
#17574=CARTESIAN_POINT('Ctrl Pts',(92.4669991471537,176.214643162986,25.6318870784958));
#17575=CARTESIAN_POINT('Ctrl Pts',(92.0563770345713,176.215645894467,25.6319153741275));
#17576=CARTESIAN_POINT('Ctrl Pts',(93.5563257020248,177.587957039152,25.6317899422353));
#17577=CARTESIAN_POINT('Ctrl Pts',(93.5565349267187,177.251007628233,25.6317900169385));
#17578=CARTESIAN_POINT('Ctrl Pts',(93.282300271924,176.464139921821,25.6317901021577));
#17579=CARTESIAN_POINT('Ctrl Pts',(92.5053513763957,176.08736208123,25.6317900418377));
#17580=CARTESIAN_POINT('Ctrl Pts',(92.056339809997,176.087498123777,25.63178994234));
#17581=CARTESIAN_POINT('',(93.0561660269368,177.58704884021,25.1492399180748));
#17582=CARTESIAN_POINT('Origin',(93.5558614404463,177.58704884021,25.1317901697235));
#17583=CARTESIAN_POINT('Origin',(92.0549471239981,177.58887691613,25.1317901697235));
#17584=CARTESIAN_POINT('Origin',(7.4158093581253,173.937317418887,14.0390123085306));
#17585=CARTESIAN_POINT('',(88.852485664219,174.937165114098,14.021559900591));
#17586=CARTESIAN_POINT('Origin',(88.852485664219,173.937317418887,14.0390123085306));
#17587=CARTESIAN_POINT('',(7.4158093581253,174.937165114043,14.0215599020933));
#17588=CARTESIAN_POINT('Origin',(7.41580935812531,200.902711945118,14.0390123084985));
#17589=CARTESIAN_POINT('',(88.8524856640632,199.902864251045,14.0215598998495));
#17590=CARTESIAN_POINT('',(7.41580935812531,199.902864249962,14.0215599020612));
#17591=CARTESIAN_POINT('',(88.852485664219,200.902711945177,13.039012306834));
#17592=CARTESIAN_POINT('Origin',(88.8524856640632,200.902711945177,14.0390123051537));
#17593=CARTESIAN_POINT('',(7.41580935812531,200.902711945119,13.0390123085306));
#17594=CARTESIAN_POINT('Origin',(89.9158093581253,200.00722313493,8.04284338640747));
#17595=CARTESIAN_POINT('',(92.1790711272975,199.936397682527,12.1004308370607));
#17596=CARTESIAN_POINT('',(92.2283947539982,199.961051981933,10.6879869700292));
#17597=CARTESIAN_POINT('',(90.1896837472188,199.902864250017,14.0215598989247));
#17598=CARTESIAN_POINT('Origin',(90.1896837470333,199.937610302263,12.0309598989247));
#17599=CARTESIAN_POINT('',(89.3841475107179,199.902864250019,14.0215598987992));
#17600=CARTESIAN_POINT('Origin',(92.2283947539982,200.96089967709,10.7054393764665));
#17601=CARTESIAN_POINT('Origin',(92.1790711272975,200.936245377683,12.117883243498));
#17602=CARTESIAN_POINT('Origin',(94.2238093581253,181.170014682003,8.03908232976853));
#17603=CARTESIAN_POINT('',(94.7238093581253,181.170014682003,8.03908232976853));
#17604=CARTESIAN_POINT('',(94.2238093581253,181.170014682003,7.53908232976853));
#17605=CARTESIAN_POINT('Origin',(94.7238093581253,187.420014682003,16.836936249746));
#17606=CARTESIAN_POINT('Origin',(92.7238093581253,189.241570213846,25.6317901697235));
#17607=CARTESIAN_POINT('',(93.4847716614059,189.323673567037,24.2894122109423));
#17608=CARTESIAN_POINT('Ctrl Pts',(92.1808392421033,199.936435710672,12.0983403272818));
#17609=CARTESIAN_POINT('Ctrl Pts',(92.1660438493829,199.928797165133,12.5359420350318));
#17610=CARTESIAN_POINT('Ctrl Pts',(91.7826473298574,199.911161484545,13.5462829038579));
#17611=CARTESIAN_POINT('Ctrl Pts',(90.7711075790503,199.902824774601,14.0239075439711));
#17612=CARTESIAN_POINT('Ctrl Pts',(90.1875327836642,199.902836504708,14.023235505766));
#17613=CARTESIAN_POINT('Ctrl Pts',(91.881346338395,199.936069013935,12.0882005398956));
#17614=CARTESIAN_POINT('Ctrl Pts',(91.8695325943545,199.929616781559,12.4597405137406));
#17615=CARTESIAN_POINT('Ctrl Pts',(91.5452322025155,199.914634953015,13.3193965270864));
#17616=CARTESIAN_POINT('Ctrl Pts',(90.6842187163374,199.907469034762,13.727400206873));
#17617=CARTESIAN_POINT('Ctrl Pts',(90.1878542252459,199.907479117427,13.7268261300089));
#17618=CARTESIAN_POINT('Ctrl Pts',(91.3631380758098,200.187433783366,12.0750502931399));
#17619=CARTESIAN_POINT('Ctrl Pts',(91.356350725378,200.181623954662,12.3331077851311));
#17620=CARTESIAN_POINT('Ctrl Pts',(91.1346129069019,200.16817820947,12.9323461727699));
#17621=CARTESIAN_POINT('Ctrl Pts',(90.534880167679,200.16179898358,13.2184184306158));
#17622=CARTESIAN_POINT('Ctrl Pts',(90.1884067033954,200.161807959398,13.2180159176843));
#17623=CARTESIAN_POINT('Ctrl Pts',(91.1798492817564,200.71200186305,12.0780054093056));
#17624=CARTESIAN_POINT('Ctrl Pts',(91.1733676020149,200.70491230551,12.2954759365306));
#17625=CARTESIAN_POINT('Ctrl Pts',(90.9844785771656,200.688538232576,12.7994681477016));
#17626=CARTESIAN_POINT('Ctrl Pts',(90.4796816985087,200.680794922332,13.0393492045395));
#17627=CARTESIAN_POINT('Ctrl Pts',(90.1886109059463,200.680805817496,13.0390116833774));
#17628=CARTESIAN_POINT('Ctrl Pts',(91.1797170267361,200.936282868483,12.081914894806));
#17629=CARTESIAN_POINT('Ctrl Pts',(91.172362657506,200.928651025644,12.2994965487797));
#17630=CARTESIAN_POINT('Ctrl Pts',(90.9817360072314,200.911030339987,12.801857251182));
#17631=CARTESIAN_POINT('Ctrl Pts',(90.478778251488,200.902700245975,13.0393458461369));
#17632=CARTESIAN_POINT('Ctrl Pts',(90.1886142489189,200.902711966772,13.0390116895767));
#17633=CARTESIAN_POINT('',(90.1896837471256,200.902711945173,13.039012305362));
#17634=CARTESIAN_POINT('Origin',(90.1896837472188,200.902711945173,14.039012305362));
#17635=CARTESIAN_POINT('Ctrl Pts',(91.1796803002785,200.936245377683,12.0829837467955));
#17636=CARTESIAN_POINT('Ctrl Pts',(91.1782105147108,200.93476906851,12.1250728985814));
#17637=CARTESIAN_POINT('Ctrl Pts',(91.1740512187883,200.933295791284,12.1670989268445));
#17638=CARTESIAN_POINT('Ctrl Pts',(91.1672292033927,200.931837337733,12.2087034178764));
#17639=CARTESIAN_POINT('Ctrl Pts',(91.1601327711183,200.930320217609,12.2519814575472));
#17640=CARTESIAN_POINT('Ctrl Pts',(91.1501547917883,200.928819137716,12.2948026853029));
#17641=CARTESIAN_POINT('Ctrl Pts',(91.1373847140678,200.927347370763,12.3367718675096));
#17642=CARTESIAN_POINT('Ctrl Pts',(91.1251089001394,200.925932568311,12.3771166393093));
#17643=CARTESIAN_POINT('Ctrl Pts',(91.1102534543426,200.924544853607,12.4166735921775));
#17644=CARTESIAN_POINT('Ctrl Pts',(91.09294869918,200.923196017085,12.4551072601174));
#17645=CARTESIAN_POINT('Ctrl Pts',(91.0756393937419,200.921846825888,12.4935510341683));
#17646=CARTESIAN_POINT('Ctrl Pts',(91.0558797391706,200.920536533321,12.5308704414628));
#17647=CARTESIAN_POINT('Ctrl Pts',(91.033846925589,200.919276939124,12.5667528188961));
#17648=CARTESIAN_POINT('Ctrl Pts',(91.0117889970375,200.918015909128,12.6026760982698));
#17649=CARTESIAN_POINT('Ctrl Pts',(90.9874530466473,200.916805693149,12.6371586233095));
#17650=CARTESIAN_POINT('Ctrl Pts',(90.9610594523242,200.915658131321,12.6699168357453));
#17651=CARTESIAN_POINT('Ctrl Pts',(90.9579197585457,200.915521621201,12.6738136432252));
#17652=CARTESIAN_POINT('Ctrl Pts',(90.9547509936365,200.91538599768,12.6776860900305));
#17653=CARTESIAN_POINT('Ctrl Pts',(90.9515535650172,200.915251280689,12.681533731666));
#17654=CARTESIAN_POINT('Ctrl Pts',(90.923926904314,200.914087288919,12.7147784112598));
#17655=CARTESIAN_POINT('Ctrl Pts',(90.8941010866695,200.912990973547,12.7462359290995));
#17656=CARTESIAN_POINT('Ctrl Pts',(90.8623279900791,200.911968129778,12.7756248480875));
#17657=CARTESIAN_POINT('Ctrl Pts',(90.8305824992019,200.910946174695,12.8049882328295));
#17658=CARTESIAN_POINT('Ctrl Pts',(90.7968934579892,200.9099975636,12.8322862510056));
#17659=CARTESIAN_POINT('Ctrl Pts',(90.761549200256,200.909128076602,12.8572746319729));
#17660=CARTESIAN_POINT('Ctrl Pts',(90.7262281564124,200.908259160678,12.8822466007263));
#17661=CARTESIAN_POINT('Ctrl Pts',(90.6892544652283,200.90746926495,12.904911659245));
#17662=CARTESIAN_POINT('Ctrl Pts',(90.6509474055604,200.906764158147,12.9250674241643));
#17663=CARTESIAN_POINT('Ctrl Pts',(90.6126486248988,200.906059203732,12.9452188329751));
#17664=CARTESIAN_POINT('Ctrl Pts',(90.5730174876958,200.905439001597,12.9628617862562));
#17665=CARTESIAN_POINT('Ctrl Pts',(90.5323983375173,200.904909316731,12.9778395857177));
#17666=CARTESIAN_POINT('Ctrl Pts',(90.4917911887931,200.904379788368,12.9928129597943));
#17667=CARTESIAN_POINT('Ctrl Pts',(90.4501970788941,200.903940723792,13.0051225773052));
#17668=CARTESIAN_POINT('Ctrl Pts',(90.4079785191788,200.903597882885,13.0146605925294));
#17669=CARTESIAN_POINT('Ctrl Pts',(90.365746963117,200.90325493644,13.0242015438877));
#17670=CARTESIAN_POINT('Ctrl Pts',(90.3228910614477,200.903008272916,13.030969076135));
#17671=CARTESIAN_POINT('Ctrl Pts',(90.2797849626537,200.902863657513,13.0349061628916));
#17672=CARTESIAN_POINT('Ctrl Pts',(90.2498295212886,200.902763160871,13.0376421370296));
#17673=CARTESIAN_POINT('Ctrl Pts',(90.2197534967382,200.902711945173,13.0390123053592));
#17674=CARTESIAN_POINT('Ctrl Pts',(90.1896837471256,200.902711945173,13.039012305362));
#17675=CARTESIAN_POINT('Origin',(89.3841475107179,200.902711945175,14.0390123052365));
#17676=CARTESIAN_POINT('',(89.3841475108737,200.902711945175,13.0390123052365));
#17677=CARTESIAN_POINT('Origin',(91.9535846957926,174.016492851551,18.574969807933));
#17678=CARTESIAN_POINT('',(92.1790711272975,174.903631681478,12.1004308370607));
#17679=CARTESIAN_POINT('',(91.9535846957926,175.016340546707,18.5575174014957));
#17680=CARTESIAN_POINT('Origin',(92.1790711272975,173.903783986321,12.117883243498));
#17681=CARTESIAN_POINT('Ctrl Pts',(90.1875229852554,174.93719297863,14.0232431268214));
#17682=CARTESIAN_POINT('Ctrl Pts',(90.7711033342625,174.937204761968,14.0239182146609));
#17683=CARTESIAN_POINT('Ctrl Pts',(91.7826686046318,174.928868194756,13.5463018443712));
#17684=CARTESIAN_POINT('Ctrl Pts',(92.1660539155908,174.911232106995,12.5359375251946));
#17685=CARTESIAN_POINT('Ctrl Pts',(92.1808472846595,174.903593473086,12.09833080403));
#17686=CARTESIAN_POINT('Ctrl Pts',(90.1878458927561,174.932552737334,13.7268311226465));
#17687=CARTESIAN_POINT('Ctrl Pts',(90.6842146615062,174.932562864932,13.7274077978144));
#17688=CARTESIAN_POINT('Ctrl Pts',(91.5452515579281,174.925397651997,13.3194159877185));
#17689=CARTESIAN_POINT('Ctrl Pts',(91.8695396927856,174.910414953511,12.4597362441844));
#17690=CARTESIAN_POINT('Ctrl Pts',(91.8813516973277,174.903962667331,12.0881923621153));
#17691=CARTESIAN_POINT('Ctrl Pts',(90.1884008899173,174.678226657444,13.2180134928366));
#17692=CARTESIAN_POINT('Ctrl Pts',(90.5348765988968,174.678235674018,13.2184178302723));
#17693=CARTESIAN_POINT('Ctrl Pts',(91.1346202087316,174.671856541114,12.9323519692096));
#17694=CARTESIAN_POINT('Ctrl Pts',(91.3563496180089,174.658410735332,12.3331039660451));
#17695=CARTESIAN_POINT('Ctrl Pts',(91.3631357172357,174.652600868876,12.0750443400221));
#17696=CARTESIAN_POINT('Ctrl Pts',(90.1886060229252,174.159223546324,13.0390116777244));
#17697=CARTESIAN_POINT('Ctrl Pts',(90.479678461383,174.159234490996,13.0393507253325));
#17698=CARTESIAN_POINT('Ctrl Pts',(90.984487790667,174.151491267434,12.7994774894617));
#17699=CARTESIAN_POINT('Ctrl Pts',(91.1733687973936,174.135116953715,12.2954727041325));
#17700=CARTESIAN_POINT('Ctrl Pts',(91.1798494266965,174.128027342438,12.0780005469073));
#17701=CARTESIAN_POINT('Ctrl Pts',(90.188609381106,173.937317397036,13.0390116839729));
#17702=CARTESIAN_POINT('Ctrl Pts',(90.4787750284519,173.937329170976,13.0393473556206));
#17703=CARTESIAN_POINT('Ctrl Pts',(90.9817435526122,173.928999252902,12.8018637766262));
#17704=CARTESIAN_POINT('Ctrl Pts',(91.172363866326,173.911378225486,12.2994933307847));
#17705=CARTESIAN_POINT('Ctrl Pts',(91.179717191183,173.90374632488,12.081910029913));
#17706=CARTESIAN_POINT('',(90.1896837472188,174.937165113988,14.0215598989247));
#17707=CARTESIAN_POINT('Origin',(90.1896837472188,173.937317418832,14.039012305362));
#17708=CARTESIAN_POINT('Origin',(90.1896837470333,174.902419061742,12.0309598989247));
#17709=CARTESIAN_POINT('Origin',(89.384147511946,173.937317418829,14.0390123052365));
#17710=CARTESIAN_POINT('',(89.384147511946,174.937165113986,14.0215598987992));
#17711=CARTESIAN_POINT('Origin',(89.9158093581253,175.13978895941,25.6298722286608));
#17712=CARTESIAN_POINT('Ctrl Pts',(92.0564846934666,198.252363408545,25.1490121690761));
#17713=CARTESIAN_POINT('Ctrl Pts',(92.2810784727528,198.252565849587,25.1529241381487));
#17714=CARTESIAN_POINT('Ctrl Pts',(92.8059557975448,198.069825293762,25.1588781936245));
#17715=CARTESIAN_POINT('Ctrl Pts',(93.0568346282448,197.551284261329,25.1542201660467));
#17716=CARTESIAN_POINT('Ctrl Pts',(93.0561560745503,197.251423899784,25.1489901007504));
#17717=CARTESIAN_POINT('Ctrl Pts',(92.0564836915146,198.256771468873,25.2770028468689));
#17718=CARTESIAN_POINT('Ctrl Pts',(92.281851686303,198.257975575528,25.2802290626614));
#17719=CARTESIAN_POINT('Ctrl Pts',(92.810730896312,198.075457603451,25.2851129121481));
#17720=CARTESIAN_POINT('Ctrl Pts',(93.0625798429563,197.552308068823,25.2812979411977));
#17721=CARTESIAN_POINT('Ctrl Pts',(93.060558476142,197.251418542708,25.2769846469619));
#17722=CARTESIAN_POINT('Ctrl Pts',(92.0564506773092,198.369282472422,25.5286355214873));
#17723=CARTESIAN_POINT('Ctrl Pts',(92.3073421350921,198.371279898634,25.5297466296273));
#17724=CARTESIAN_POINT('Ctrl Pts',(92.8968862769278,198.169246000215,25.5314144531782));
#17725=CARTESIAN_POINT('Ctrl Pts',(93.1761930183644,197.586206736995,25.5301147722861));
#17726=CARTESIAN_POINT('Ctrl Pts',(93.1730649062534,197.251241645954,25.5286292534026));
#17727=CARTESIAN_POINT('Ctrl Pts',(92.0563766725607,198.624867955673,25.6321117104615));
#17728=CARTESIAN_POINT('Ctrl Pts',(92.364482373365,198.625614933216,25.6320883342578));
#17729=CARTESIAN_POINT('Ctrl Pts',(93.0858619240978,198.375218289604,25.6320602359649));
#17730=CARTESIAN_POINT('Ctrl Pts',(93.4302167404232,197.662201522059,25.6320805786389));
#17731=CARTESIAN_POINT('Ctrl Pts',(93.4286572241536,197.250845096984,25.6321118423533));
#17732=CARTESIAN_POINT('Ctrl Pts',(92.0563393555165,198.753260652317,25.6317886677852));
#17733=CARTESIAN_POINT('Ctrl Pts',(92.393295496072,198.753356017441,25.6317888700077));
#17734=CARTESIAN_POINT('Ctrl Pts',(93.1809262696478,198.478708450572,25.6317891082426));
#17735=CARTESIAN_POINT('Ctrl Pts',(93.5577933264808,197.70052272709,25.6317889371071));
#17736=CARTESIAN_POINT('Ctrl Pts',(93.5570534872747,197.250645134739,25.6317886666443));
#17737=CARTESIAN_POINT('',(92.0567751999177,198.252371350814,25.1492399180748));
#17738=CARTESIAN_POINT('Origin',(92.0567751999177,198.752066764323,25.1317901697235));
#17739=CARTESIAN_POINT('Origin',(92.0549471239981,197.251152447875,25.1317901697235));
#17740=CARTESIAN_POINT('Ctrl Pts',(92.2394254917547,196.936475754538,15.63179266522));
#17741=CARTESIAN_POINT('Ctrl Pts',(92.2397563122467,197.085930178834,15.6317923078634));
#17742=CARTESIAN_POINT('Ctrl Pts',(92.1144923857418,197.344747276574,15.6317920821104));
#17743=CARTESIAN_POINT('Ctrl Pts',(91.8524380707618,197.435872134217,15.6317923969765));
#17744=CARTESIAN_POINT('Ctrl Pts',(91.7402704594365,197.435630846822,15.6317926652201));
#17745=CARTESIAN_POINT('Ctrl Pts',(92.3679385247983,196.936217876389,15.6313758393011));
#17746=CARTESIAN_POINT('Ctrl Pts',(92.3674662292925,197.124248900451,15.631408497748));
#17747=CARTESIAN_POINT('Ctrl Pts',(92.2096259819078,197.448394961276,15.6314298575885));
#17748=CARTESIAN_POINT('Ctrl Pts',(91.8811327093695,197.563781011601,15.6314003533328));
#17749=CARTESIAN_POINT('Ctrl Pts',(91.740012587651,197.564143885992,15.6313758392921));
#17750=CARTESIAN_POINT('Ctrl Pts',(92.623645558668,196.935706716388,15.7348127071298));
#17751=CARTESIAN_POINT('Ctrl Pts',(92.6216379894248,197.200202421498,15.7333273696938));
#17752=CARTESIAN_POINT('Ctrl Pts',(92.3986510537847,197.654585290075,15.7320265619413));
#17753=CARTESIAN_POINT('Ctrl Pts',(91.9380100991263,197.818332672978,15.7336979946845));
#17754=CARTESIAN_POINT('Ctrl Pts',(91.7395014390883,197.819850933541,15.734812706602));
#17755=CARTESIAN_POINT('Ctrl Pts',(92.7362078456432,196.935478678762,15.9864703688632));
#17756=CARTESIAN_POINT('Ctrl Pts',(92.7353238751732,197.234084212509,15.9821542749668));
#17757=CARTESIAN_POINT('Ctrl Pts',(92.4848350934562,197.748479150252,15.9783328243853));
#17758=CARTESIAN_POINT('Ctrl Pts',(91.9633812108016,197.931736657431,15.9832312635585));
#17759=CARTESIAN_POINT('Ctrl Pts',(91.7392734114038,197.932413227788,15.9864703672117));
#17760=CARTESIAN_POINT('Ctrl Pts',(92.740660201026,196.935471673381,16.1143967168796));
#17761=CARTESIAN_POINT('Ctrl Pts',(92.7411200785831,197.23512150609,16.109162921922));
#17762=CARTESIAN_POINT('Ctrl Pts',(92.4896491723853,197.754157626277,16.1044966901548));
#17763=CARTESIAN_POINT('Ctrl Pts',(91.9641577628389,197.937196710466,16.1104689236022));
#17764=CARTESIAN_POINT('Ctrl Pts',(91.7392664071333,197.936865587357,16.1143967147854));
#17765=CARTESIAN_POINT('',(91.7412695572122,197.936865708108,16.1143404213723));
#17766=CARTESIAN_POINT('',(92.7406603842313,196.937474881089,16.1143404213723));
#17767=CARTESIAN_POINT('Origin',(91.7406601985724,196.93686552245,16.1317901697235));
#17768=CARTESIAN_POINT('',(91.7412695572122,197.437170294599,15.6317901697235));
#17769=CARTESIAN_POINT('Origin',(91.7412695572122,197.437170294599,16.1317901697235));
#17770=CARTESIAN_POINT('',(92.2409649707218,196.937474881089,15.6317901697235));
#17771=CARTESIAN_POINT('Origin',(91.7406601985724,196.93686552245,15.6317901697235));
#17772=CARTESIAN_POINT('Origin',(92.2409649707218,196.937474881089,16.1317901697235));
#17773=CARTESIAN_POINT('Ctrl Pts',(83.1799816359012,197.252378796528,25.1490067978404));
#17774=CARTESIAN_POINT('Ctrl Pts',(83.1797065824617,197.477076131871,25.1529218323283));
#17775=CARTESIAN_POINT('Ctrl Pts',(83.3622675631787,198.00169094811,25.158874444166));
#17776=CARTESIAN_POINT('Ctrl Pts',(83.8802260689758,198.252635981311,25.1542277064577));
#17777=CARTESIAN_POINT('Ctrl Pts',(84.179654633461,198.252363409033,25.1490122206537));
#17778=CARTESIAN_POINT('Ctrl Pts',(83.1755749507511,197.252376722335,25.2769984081974));
#17779=CARTESIAN_POINT('Ctrl Pts',(83.1742969321319,197.477847764326,25.2802271624878));
#17780=CARTESIAN_POINT('Ctrl Pts',(83.3566338728945,198.00646366624,25.2851098183204));
#17781=CARTESIAN_POINT('Ctrl Pts',(83.8791948433063,198.258379645285,25.2813041080941));
#17782=CARTESIAN_POINT('Ctrl Pts',(84.1796556352128,198.256771482982,25.2770028804209));
#17783=CARTESIAN_POINT('Ctrl Pts',(83.0631728134748,197.252308405502,25.528395124978));
#17784=CARTESIAN_POINT('Ctrl Pts',(83.0610934144303,197.503289969966,25.5295091281063));
#17785=CARTESIAN_POINT('Ctrl Pts',(83.2629080890188,198.092481541074,25.5311795600734));
#17786=CARTESIAN_POINT('Ctrl Pts',(83.8452321682981,198.371839835968,25.5298806927455));
#17787=CARTESIAN_POINT('Ctrl Pts',(84.1796886107233,198.369174724452,25.5283966680069));
#17788=CARTESIAN_POINT('Ctrl Pts',(82.8079643476795,197.252155344835,25.6319145957887));
#17789=CARTESIAN_POINT('Ctrl Pts',(82.8071148784433,197.560293625152,25.6318933607376));
#17790=CARTESIAN_POINT('Ctrl Pts',(83.0571728333914,198.28106190494,25.6318686602337));
#17791=CARTESIAN_POINT('Ctrl Pts',(83.7691409251642,198.62538426248,25.6318862826444));
#17792=CARTESIAN_POINT('Ctrl Pts',(84.179762489524,198.624381473623,25.6319145663771));
#17793=CARTESIAN_POINT('Ctrl Pts',(82.6798166893498,197.252078198419,25.6317899451653));
#17794=CARTESIAN_POINT('Ctrl Pts',(82.6796088152462,197.589024984634,25.6317900193675));
#17795=CARTESIAN_POINT('Ctrl Pts',(82.9538485183718,198.375884017338,25.6317901048661));
#17796=CARTESIAN_POINT('Ctrl Pts',(83.7307890081004,198.752664347731,25.6317900441001));
#17797=CARTESIAN_POINT('Ctrl Pts',(84.1797997262472,198.752528236762,25.6317899452681));
#17798=CARTESIAN_POINT('Origin',(82.6802779511166,197.252980523795,25.1317901697235));
#17799=CARTESIAN_POINT('Origin',(84.1793641916453,198.752066764323,25.1317901697235));
#17800=CARTESIAN_POINT('Ctrl Pts',(91.7402711458698,177.404397455412,15.6317926617393));
#17801=CARTESIAN_POINT('Ctrl Pts',(91.8524387611759,177.404156341717,15.6317923936886));
#17802=CARTESIAN_POINT('Ctrl Pts',(92.1144954485965,177.495278507076,15.6317920839929));
#17803=CARTESIAN_POINT('Ctrl Pts',(92.2397571399838,177.754098422247,15.6317923046436));
#17804=CARTESIAN_POINT('Ctrl Pts',(92.2394265535563,177.903552922996,15.6317926617391));
#17805=CARTESIAN_POINT('Ctrl Pts',(91.7400134525252,177.275884782324,15.6313761313729));
#17806=CARTESIAN_POINT('Ctrl Pts',(91.8811334363826,177.276247868267,15.6314006432203));
#17807=CARTESIAN_POINT('Ctrl Pts',(92.2096287371489,177.391630842431,15.6314297334638));
#17808=CARTESIAN_POINT('Ctrl Pts',(92.3674666399095,177.715779693622,15.6314087865776));
#17809=CARTESIAN_POINT('Ctrl Pts',(92.3679392205232,177.903810622694,15.631376131383));
#17810=CARTESIAN_POINT('Ctrl Pts',(91.7395026573063,177.020176584019,15.7348113283623));
#17811=CARTESIAN_POINT('Ctrl Pts',(91.9380109350108,177.021695133376,15.7336966171206));
#17812=CARTESIAN_POINT('Ctrl Pts',(92.3986564550336,177.185437879919,15.7320252537042));
#17813=CARTESIAN_POINT('Ctrl Pts',(92.6216394455846,177.639826105758,15.7333259917628));
#17814=CARTESIAN_POINT('Ctrl Pts',(92.6236474051624,177.904321429342,15.7348113288892));
#17815=CARTESIAN_POINT('Ctrl Pts',(91.7392747870435,176.907616114155,15.9864704061384));
#17816=CARTESIAN_POINT('Ctrl Pts',(91.9633821260306,176.908293012277,15.9832313136097));
#17817=CARTESIAN_POINT('Ctrl Pts',(92.4848370827181,177.091546349353,15.9783327598571));
#17818=CARTESIAN_POINT('Ctrl Pts',(92.7353234564796,177.605944251573,15.9821543267429));
#17819=CARTESIAN_POINT('Ctrl Pts',(92.7362078677573,177.904549309514,15.986470407788));
#17820=CARTESIAN_POINT('Ctrl Pts',(91.7392677876604,176.903163771428,16.1143967803899));
#17821=CARTESIAN_POINT('Ctrl Pts',(91.9641586731972,176.902832985504,16.1104690028255));
#17822=CARTESIAN_POINT('Ctrl Pts',(92.4896537252366,177.085866282514,16.1044966042357));
#17823=CARTESIAN_POINT('Ctrl Pts',(92.7411196292203,177.604906961135,16.1091630032762));
#17824=CARTESIAN_POINT('Ctrl Pts',(92.7406602063071,177.904556310021,16.1143967824818));
#17825=CARTESIAN_POINT('',(92.2409649707218,177.902554482916,15.6317901697235));
#17826=CARTESIAN_POINT('Origin',(91.7406601985724,177.903163841555,15.6317901697235));
#17827=CARTESIAN_POINT('',(92.7406603842313,177.902554482916,16.1143404213723));
#17828=CARTESIAN_POINT('Origin',(91.7406601985724,177.903163841555,16.1317901697235));
#17829=CARTESIAN_POINT('Origin',(92.2409649707218,177.902554482916,16.1317901697235));
#17830=CARTESIAN_POINT('Origin',(82.6802779511166,193.670014682003,25.1317901697235));
#17831=CARTESIAN_POINT('Origin',(91.9128288595235,177.730995180604,21.0620555520999));
#17832=CARTESIAN_POINT('',(92.9122196865426,177.730995180604,21.0271560553974));
#17833=CARTESIAN_POINT('Origin',(92.2409649707218,187.420014682003,16.1317901697235));
#17834=CARTESIAN_POINT('',(92.7406603842313,187.420014682003,16.1143404213723));
#17835=CARTESIAN_POINT('',(92.2409649707218,187.420014682003,15.6317901697235));
#17836=CARTESIAN_POINT('Origin',(89.0169395269503,197.437170294599,16.1317901697235));
#17837=CARTESIAN_POINT('',(89.0169395269503,197.437170294599,15.6317901697235));
#17838=CARTESIAN_POINT('',(89.0169395269503,197.936865708108,16.1143404213723));
#17839=CARTESIAN_POINT('Origin',(89.9158093581253,198.752066764323,25.1317901697235));
#17840=CARTESIAN_POINT('',(89.9158093581253,198.252371350814,25.1492399180748));
#17841=CARTESIAN_POINT('Origin',(93.5558614404463,193.670014682003,25.1317901697235));
#17842=CARTESIAN_POINT('',(93.0561660269368,193.670014682003,25.1492399180748));
#17843=CARTESIAN_POINT('Origin',(91.6062662696748,196.802471593552,12.2832515821263));
#17844=CARTESIAN_POINT('',(91.6062662696748,197.801862420571,12.2483520854238));
#17845=CARTESIAN_POINT('',(92.6056570966939,196.802471593552,12.2483520854238));
#17846=CARTESIAN_POINT('Origin',(-88.2864509795247,187.448318901436,15.6317901697235));
#17847=CARTESIAN_POINT('Origin',(89.9158093581253,197.655137698269,8.0467057747176));
#17848=CARTESIAN_POINT('Origin',(93.4130107377536,191.337768936338,23.1161314803955));
#17849=CARTESIAN_POINT('Origin',(92.7238093581253,181.406061705175,25.6317901697235));
#17850=CARTESIAN_POINT('',(93.4857967942102,181.463939401434,24.306172984136));
#17851=CARTESIAN_POINT('Origin',(93.4130107377536,183.457614682002,23.1161314803955));
#17852=CARTESIAN_POINT('Origin',(92.7658683497711,187.420014682003,16.8362021073161));
#17853=CARTESIAN_POINT('Origin',(92.857042475076,183.457614682002,14.0964186003515));
#17854=CARTESIAN_POINT('',(92.4559786075594,179.188814682002,7.53908232976853));
#17855=CARTESIAN_POINT('Origin',(92.857042475076,191.382414682002,14.0964186003515));
#17856=CARTESIAN_POINT('',(92.4559786075594,183.151214682002,7.53908232976853));
#17857=CARTESIAN_POINT('Origin',(89.9158093581253,174.920014682003,7.53908232976853));
#17858=CARTESIAN_POINT('',(91.3383568342557,149.884840736861,7.53908232976853));
#17859=CARTESIAN_POINT('Origin',(85.2648043251503,-0.150333208281222,18.0481636837807));
#17860=CARTESIAN_POINT('',(85.4397277456831,239.849666791719,13.0390123082903));
#17861=CARTESIAN_POINT('',(85.4397277456831,-2.11867136132486,13.0390123082886));
#17862=CARTESIAN_POINT('',(84.9158093581253,239.849666791719,28.0420719539717));
#17863=CARTESIAN_POINT('Origin',(74.9158093581253,-4.08700951437492,13.0390123082862));
#17864=CARTESIAN_POINT('',(88.852485664219,239.849666791719,13.0390123067199));
#17865=CARTESIAN_POINT('',(88.852485664219,239.849666791719,13.0390123082862));
#17866=CARTESIAN_POINT('',(90.1896837471256,239.849666791719,13.0390123061657));
#17867=CARTESIAN_POINT('',(88.852485664219,239.849666791719,13.0390123051536));
#17868=CARTESIAN_POINT('',(74.9158093581253,255.123541180719,13.0390123061703));
#17869=CARTESIAN_POINT('Origin',(74.9158093581253,239.849666791719,13.039012305362));
#17870=CARTESIAN_POINT('',(74.9158093581253,253.786343097813,13.0390123067199));
#17871=CARTESIAN_POINT('',(74.9158093581253,253.786343097813,13.0390123051536));
#17872=CARTESIAN_POINT('',(-75.0841906418747,253.786343097813,13.0390123067199));
#17873=CARTESIAN_POINT('',(-75.0841906418747,253.786343097813,13.0390123082862));
#17874=CARTESIAN_POINT('',(-75.0841906418747,255.123541180719,13.0390123061703));
#17875=CARTESIAN_POINT('',(-75.0841906418747,253.786343097813,13.0390123051536));
#17876=CARTESIAN_POINT('',(-90.358065030875,239.849666791719,13.0390123061657));
#17877=CARTESIAN_POINT('Origin',(-75.0841906418747,239.849666791719,13.039012305362));
#17878=CARTESIAN_POINT('',(-89.0208669479684,239.849666791719,13.0390123067199));
#17879=CARTESIAN_POINT('',(-89.0208669479684,239.849666791719,13.0390123051536));
#17880=CARTESIAN_POINT('',(-89.0208669479684,200.931016164552,13.0390123068421));
#17881=CARTESIAN_POINT('',(-89.0208669479684,9.84966679171877,13.0390123082862));
#17882=CARTESIAN_POINT('',(-85.6082509762837,200.931016164552,13.0390123085306));
#17883=CARTESIAN_POINT('',(-7.58419064187466,200.931016164552,13.0390123085306));
#17884=CARTESIAN_POINT('',(-85.6081090294241,200.947862056499,13.0390123085306));
#17885=CARTESIAN_POINT('Origin',(-86.6087185737229,200.948471229479,13.0390123085306));
#17886=CARTESIAN_POINT('',(-85.6081090294325,239.849666791719,13.0390123082903));
#17887=CARTESIAN_POINT('',(-85.6081090294325,-2.11867136134261,13.0390123082886));
#17888=CARTESIAN_POINT('',(-75.0841906418747,250.373585179277,13.0390123082903));
#17889=CARTESIAN_POINT('Origin',(-75.0841906418747,239.849666791719,13.0390123082862));
#17890=CARTESIAN_POINT('',(74.9158093581253,250.373585179277,13.0390123082903));
#17891=CARTESIAN_POINT('',(37.4158093581253,250.373585179266,13.0390123085896));
#17892=CARTESIAN_POINT('Origin',(74.9158093581253,239.849666791719,13.0390123082862));
#17893=CARTESIAN_POINT('Origin',(88.852485664219,124.849666791719,13.0390123051536));
#17894=CARTESIAN_POINT('',(90.1896837471256,9.84966679171876,13.039012305362));
#17895=CARTESIAN_POINT('Origin',(90.1896837470333,124.849666791719,12.048412305362));
#17896=CARTESIAN_POINT('Origin',(90.1896837470333,239.849666791719,12.048412305362));
#17897=CARTESIAN_POINT('Origin',(84.1298880554571,124.849666791719,7.08187163185154));
#17898=CARTESIAN_POINT('',(84.587088055519,9.84966679171878,7.08187163185206));
#17899=CARTESIAN_POINT('',(84.587088055519,239.849666791719,7.08187163185207));
#17900=CARTESIAN_POINT('',(84.587088055519,9.84966679171876,7.08187163185206));
#17901=CARTESIAN_POINT('',(84.1298881585709,9.84966679171878,7.53907163191341));
#17902=CARTESIAN_POINT('Origin',(84.1298880554572,9.84966679171878,7.08187163185153));
#17903=CARTESIAN_POINT('',(84.1298881585709,239.849666791719,7.53907163191342));
#17904=CARTESIAN_POINT('',(84.1298881585709,9.84966679171876,7.53907163191341));
#17905=CARTESIAN_POINT('Origin',(84.1298880554571,239.849666791719,7.08187163185154));
#17906=CARTESIAN_POINT('Origin',(84.5870880555437,124.849666791719,4.47202215993567));
#17907=CARTESIAN_POINT('',(84.5870880555437,9.84966679171878,4.47202215993567));
#17908=CARTESIAN_POINT('',(84.5870880555437,239.849666791719,4.47202215993568));
#17909=CARTESIAN_POINT('',(84.5870880555437,9.84966679171876,4.47202215993567));
#17910=CARTESIAN_POINT('',(84.5870880555437,9.84966679171878,4.47202215993567));
#17911=CARTESIAN_POINT('',(84.5870880555437,239.849666791719,4.47202215993568));
#17912=CARTESIAN_POINT('Origin',(85.0442880555478,124.849666791719,4.47202215993631));
#17913=CARTESIAN_POINT('',(85.0442880555559,9.84966679171878,4.01482215993219));
#17914=CARTESIAN_POINT('',(85.0442880555559,239.849666791719,4.0148221599322));
#17915=CARTESIAN_POINT('',(85.0442880555559,9.84966679171876,4.01482215993219));
#17916=CARTESIAN_POINT('Origin',(85.0442880555478,9.84966679171878,4.47202215993631));
#17917=CARTESIAN_POINT('Origin',(85.0442880555478,239.849666791719,4.47202215993632));
#17918=CARTESIAN_POINT('Origin',(-90.0841906418747,73.1283138684604,25.6256984399145));
#17919=CARTESIAN_POINT('',(-92.2251564836671,73.1116755702469,25.1492399180748));
#17920=CARTESIAN_POINT('',(-90.0841906418747,73.1116755702469,25.1492399180748));
#17921=CARTESIAN_POINT('',(-92.0812101432728,72.9677292298526,21.0271560553974));
#17922=CARTESIAN_POINT('Origin',(-94.6921906418747,56.1867686063033,18.8789560880421));
#17923=CARTESIAN_POINT('',(-94.6921906418747,56.4881189014356,20.529908213256));
#17924=CARTESIAN_POINT('',(-94.6921906418747,55.7234004848312,8.02687262186154));
#17925=CARTESIAN_POINT('',(-94.6921906418747,56.3863955659877,18.8667463801351));
#17926=CARTESIAN_POINT('',(-94.8921906418747,55.5237735251468,8.03908232976851));
#17927=CARTESIAN_POINT('Origin',(-94.6921906418747,55.5237735251468,8.03908232976851));
#17928=CARTESIAN_POINT('',(-94.8921906418747,56.288128586788,20.5361771200279));
#17929=CARTESIAN_POINT('',(-94.8921906418747,56.1867686063033,18.8789560880421));
#17930=CARTESIAN_POINT('Ctrl Pts',(-94.8921906418747,56.288128586788,20.5361771200279));
#17931=CARTESIAN_POINT('Ctrl Pts',(-94.8921906418747,56.289132145995,20.5361449065188));
#17932=CARTESIAN_POINT('Ctrl Pts',(-94.8921830869653,56.2901356913664,20.5361127042178));
#17933=CARTESIAN_POINT('Ctrl Pts',(-94.8921679778006,56.2911391376396,20.5360805159898));
#17934=CARTESIAN_POINT('Ctrl Pts',(-94.8917775810745,56.3170665893967,20.535248823501));
#17935=CARTESIAN_POINT('Ctrl Pts',(-94.8863476200714,56.3426734202045,20.5344349153156));
#17936=CARTESIAN_POINT('Ctrl Pts',(-94.8761805012118,56.3665300261193,20.5336829222837));
#17937=CARTESIAN_POINT('Ctrl Pts',(-94.8659712960047,56.3904853854195,20.5329278164093));
#17938=CARTESIAN_POINT('Ctrl Pts',(-94.8511799469438,56.4122200065578,20.5322494015434));
#17939=CARTESIAN_POINT('Ctrl Pts',(-94.8326372254748,56.4305091913007,20.531682009577));
#17940=CARTESIAN_POINT('Ctrl Pts',(-94.8141034120268,56.4487895898229,20.5311148901888));
#17941=CARTESIAN_POINT('Ctrl Pts',(-94.7921760129338,56.463278456286,20.5306693176414));
#17942=CARTESIAN_POINT('Ctrl Pts',(-94.768087094604,56.4731587606972,20.530366218714));
#17943=CARTESIAN_POINT('Ctrl Pts',(-94.7440042332525,56.4830365807797,20.5300631959987));
#17944=CARTESIAN_POINT('Ctrl Pts',(-94.7182222347607,56.4881189014356,20.5299082132557));
#17945=CARTESIAN_POINT('Ctrl Pts',(-94.6921906418747,56.4881189014356,20.5299082132557));
#17946=CARTESIAN_POINT('Origin',(-94.6921906418747,58.3169189014356,20.5299082132559));
#17947=CARTESIAN_POINT('',(-94.8921906418747,60.3457092160832,20.5361771200279));
#17948=CARTESIAN_POINT('Origin',(-94.8921906418747,58.3169189014356,20.5299082132559));
#17949=CARTESIAN_POINT('',(-94.6921906418747,60.1457189014356,20.5299082132556));
#17950=CARTESIAN_POINT('Ctrl Pts',(-94.8921906418747,60.3457092160832,20.5361771200279));
#17951=CARTESIAN_POINT('Ctrl Pts',(-94.8921906418747,60.3447056568762,20.5361449065188));
#17952=CARTESIAN_POINT('Ctrl Pts',(-94.8921830869653,60.3437021115049,20.5361127042179));
#17953=CARTESIAN_POINT('Ctrl Pts',(-94.8921679778006,60.3426986652316,20.5360805159897));
#17954=CARTESIAN_POINT('Ctrl Pts',(-94.8917775810745,60.3167712134689,20.5352488234959));
#17955=CARTESIAN_POINT('Ctrl Pts',(-94.8863476200709,60.2911643826656,20.534434915316));
#17956=CARTESIAN_POINT('Ctrl Pts',(-94.8761805012118,60.2673077767518,20.5336829222839));
#17957=CARTESIAN_POINT('Ctrl Pts',(-94.8659712960047,60.2433524174518,20.5329278164093));
#17958=CARTESIAN_POINT('Ctrl Pts',(-94.8511799469439,60.2216177963134,20.5322494015439));
#17959=CARTESIAN_POINT('Ctrl Pts',(-94.8326372254748,60.2033286115704,20.5316820095774));
#17960=CARTESIAN_POINT('Ctrl Pts',(-94.8141034120268,60.1850482130482,20.5311148901891));
#17961=CARTESIAN_POINT('Ctrl Pts',(-94.7921760129338,60.1705593465852,20.530669317641));
#17962=CARTESIAN_POINT('Ctrl Pts',(-94.768087094604,60.160679042174,20.5303662187137));
#17963=CARTESIAN_POINT('Ctrl Pts',(-94.7440042332525,60.1508012220915,20.5300631959984));
#17964=CARTESIAN_POINT('Ctrl Pts',(-94.7182222347607,60.1457189014356,20.5299082132555));
#17965=CARTESIAN_POINT('Ctrl Pts',(-94.6921906418747,60.1457189014356,20.5299082132556));
#17966=CARTESIAN_POINT('Origin',(-94.6921906418747,58.3169189014356,20.5299082132559));
#17967=CARTESIAN_POINT('Origin',(-92.4881906418747,61.1284130637695,7.73908232976851));
#17968=CARTESIAN_POINT('',(-94.3921906418747,60.9287861040852,7.72687262186154));
#17969=CARTESIAN_POINT('',(-94.3921906418747,61.1284130637695,7.53908232976851));
#17970=CARTESIAN_POINT('Origin',(-94.3921906418747,61.1284130637695,7.73908232976851));
#17971=CARTESIAN_POINT('',(-92.6243598913088,61.1284130637695,7.53908232976851));
#17972=CARTESIAN_POINT('',(-92.4881906418747,61.1284130637695,7.53908232976851));
#17973=CARTESIAN_POINT('',(-92.635845637612,60.9287861040852,7.72687262186154));
#17974=CARTESIAN_POINT('Origin',(-92.6365924153389,61.1284130637695,7.73908232976851));
#17975=CARTESIAN_POINT('',(-92.4881906418747,60.9287861040852,7.72687262186154));
#17976=CARTESIAN_POINT('Ctrl Pts',(-94.3916654911226,60.9287544868473,7.72740165609556));
#17977=CARTESIAN_POINT('Ctrl Pts',(-94.4702427042165,60.9287633803949,7.72725625228246));
#17978=CARTESIAN_POINT('Ctrl Pts',(-94.626810548254,60.9247877045423,7.79225600696141));
#17979=CARTESIAN_POINT('Ctrl Pts',(-94.6917902542438,60.9152114897857,7.94882545729792));
#17980=CARTESIAN_POINT('Ctrl Pts',(-94.6916392012401,60.9104060031186,8.02739778908649));
#17981=CARTESIAN_POINT('Ctrl Pts',(-94.3915766427418,60.9316969020522,7.67698568279464));
#17982=CARTESIAN_POINT('Ctrl Pts',(-94.4834480229266,60.9317071955545,7.67681701481597));
#17983=CARTESIAN_POINT('Ctrl Pts',(-94.666532363633,60.9271057584468,7.75221579932693));
#17984=CARTESIAN_POINT('Ctrl Pts',(-94.743823530157,60.9159155305948,7.9351483655892));
#17985=CARTESIAN_POINT('Ctrl Pts',(-94.7441880908104,60.9102473552335,8.0274803899119));
#17986=CARTESIAN_POINT('Ctrl Pts',(-94.391400359138,60.9777366476376,7.57916625098458));
#17987=CARTESIAN_POINT('Ctrl Pts',(-94.5096484425878,60.9777481732077,7.57895104243305));
#17988=CARTESIAN_POINT('Ctrl Pts',(-94.7455086408851,60.972596003476,7.67515345294163));
#17989=CARTESIAN_POINT('Ctrl Pts',(-94.8472769450555,60.960011515229,7.91065706715446));
#17990=CARTESIAN_POINT('Ctrl Pts',(-94.8486269742583,60.9536283959186,8.03031660271832));
#17991=CARTESIAN_POINT('Ctrl Pts',(-94.3913186192956,61.0780893709726,7.53908312882095));
#17992=CARTESIAN_POINT('Ctrl Pts',(-94.5217976616924,61.0780991569469,7.53884398420383));
#17993=CARTESIAN_POINT('Ctrl Pts',(-94.7816727553415,61.0737245786159,7.64574737319045));
#17994=CARTESIAN_POINT('Ctrl Pts',(-94.8915800737785,61.0631186250577,7.90548803892154));
#17995=CARTESIAN_POINT('Ctrl Pts',(-94.8921955642307,61.0577662913715,8.03676316591542));
#17996=CARTESIAN_POINT('Ctrl Pts',(-94.3913138380643,61.1284130340048,7.53908314085187));
#17997=CARTESIAN_POINT('Ctrl Pts',(-94.5225081652005,61.1284219422018,7.5388403946283));
#17998=CARTESIAN_POINT('Ctrl Pts',(-94.7839179322816,61.1244397182039,7.64735503936156));
#17999=CARTESIAN_POINT('Ctrl Pts',(-94.8924325770149,61.1148466144313,7.90876480644274));
#18000=CARTESIAN_POINT('Ctrl Pts',(-94.8921898307913,61.1100321011533,8.03995913357892));
#18001=CARTESIAN_POINT('',(-94.6921906418747,60.91043731804,8.02687262186154));
#18002=CARTESIAN_POINT('',(-94.8921906418747,61.1100642777244,8.03908232976851));
#18003=CARTESIAN_POINT('Origin',(-94.6921906418747,61.1100642777244,8.03908232976851));
#18004=CARTESIAN_POINT('Origin',(-94.3921906418747,61.1100642777244,8.03908232976851));
#18005=CARTESIAN_POINT('Origin',(-94.3921906418747,60.91043731804,8.02687262186154));
#18006=CARTESIAN_POINT('Origin',(-94.6921906418747,60.8591132354125,12.1420956031442));
#18007=CARTESIAN_POINT('',(-94.8921906418747,60.8591132354125,12.1420956031442));
#18008=CARTESIAN_POINT('',(-94.6921906418747,60.6594862757282,12.1298858952372));
#18009=CARTESIAN_POINT('Ctrl Pts',(-94.6916401136302,55.7234317494315,8.02739692252193));
#18010=CARTESIAN_POINT('Ctrl Pts',(-94.691790912604,55.7186262658948,7.94882464787024));
#18011=CARTESIAN_POINT('Ctrl Pts',(-94.6268129264153,55.7090499530256,7.79225362327562));
#18012=CARTESIAN_POINT('Ctrl Pts',(-94.4702435054613,55.7050743863689,7.72725562162347));
#18013=CARTESIAN_POINT('Ctrl Pts',(-94.3916663576317,55.7050832649449,7.72740078073424));
#18014=CARTESIAN_POINT('Ctrl Pts',(-94.744188687696,55.72359013051,8.02747938654047));
#18015=CARTESIAN_POINT('Ctrl Pts',(-94.7438238363561,55.7179219723091,7.93514755484684));
#18016=CARTESIAN_POINT('Ctrl Pts',(-94.666534593329,55.7067318401183,7.75221358191767));
#18017=CARTESIAN_POINT('Ctrl Pts',(-94.4834488443356,55.7021303548197,7.67681673358714));
#18018=CARTESIAN_POINT('Ctrl Pts',(-94.3915776566297,55.7021406313827,7.67698511792568));
#18019=CARTESIAN_POINT('Ctrl Pts',(-94.8486280783832,55.6802100262281,8.03031523886265));
#18020=CARTESIAN_POINT('Ctrl Pts',(-94.8472776866185,55.6738269346773,7.91065613203895));
#18021=CARTESIAN_POINT('Ctrl Pts',(-94.7455116683942,55.6612422416326,7.67515012735964));
#18022=CARTESIAN_POINT('Ctrl Pts',(-94.5096493391878,55.6560901854251,7.5789504074227));
#18023=CARTESIAN_POINT('Ctrl Pts',(-94.3914016651971,55.6561016916551,7.5791652535747));
#18024=CARTESIAN_POINT('Ctrl Pts',(-94.8921955574464,55.5760714523725,8.03676171572056));
#18025=CARTESIAN_POINT('Ctrl Pts',(-94.891579663964,55.5707191389378,7.90548708701648));
#18026=CARTESIAN_POINT('Ctrl Pts',(-94.7816747712014,55.5601131555505,7.64574561772688));
#18027=CARTESIAN_POINT('Ctrl Pts',(-94.5217986135244,55.5557386622113,7.538844382389));
#18028=CARTESIAN_POINT('Ctrl Pts',(-94.3913200606982,55.55574843179,7.5390831261662));
#18029=CARTESIAN_POINT('Ctrl Pts',(-94.8921898334938,55.5238056485317,8.03995768426871));
#18030=CARTESIAN_POINT('Ctrl Pts',(-94.8924321705311,55.5189911533685,7.90876385075706));
#18031=CARTESIAN_POINT('Ctrl Pts',(-94.7839207500382,55.5093979812625,7.64735222160505));
#18032=CARTESIAN_POINT('Ctrl Pts',(-94.5225091208861,55.5054158755864,7.53884080111208));
#18033=CARTESIAN_POINT('Ctrl Pts',(-94.3913152873745,55.5054247687673,7.53908313814945));
#18034=CARTESIAN_POINT('',(-94.3921906418747,55.705051698786,7.72687262186154));
#18035=CARTESIAN_POINT('',(-94.3921906418747,55.5054247391016,7.53908232976851));
#18036=CARTESIAN_POINT('Origin',(-94.3921906418747,55.5054247391016,7.73908232976851));
#18037=CARTESIAN_POINT('Origin',(-94.3921906418747,55.5237735251468,8.03908232976851));
#18038=CARTESIAN_POINT('Origin',(-94.3921906418747,55.7234004848311,8.02687262186154));
#18039=CARTESIAN_POINT('Origin',(-92.4881906418747,55.5054247391016,7.73908232976852));
#18040=CARTESIAN_POINT('',(-92.635845637612,55.705051698786,7.72687262186154));
#18041=CARTESIAN_POINT('',(-92.6243598913088,55.5054247391016,7.53908232976851));
#18042=CARTESIAN_POINT('Origin',(-92.6365924153389,55.5054247391016,7.73908232976852));
#18043=CARTESIAN_POINT('',(-92.4881906418747,55.5054247391016,7.53908232976851));
#18044=CARTESIAN_POINT('',(-92.4881906418747,55.705051698786,7.72687262186154));
#18045=CARTESIAN_POINT('Origin',(-94.8921906418747,56.4881189014356,20.5299082132559));
#18046=CARTESIAN_POINT('',(-93.4232118301906,56.4881189014356,20.5299082132558));
#18047=CARTESIAN_POINT('',(-96.4164416400942,56.4881189014356,20.529908213256));
#18048=CARTESIAN_POINT('',(-93.4189128402616,56.4881189014356,20.5299082132558));
#18049=CARTESIAN_POINT('',(-96.4164416400942,56.4881189014356,20.5299082132556));
#18050=CARTESIAN_POINT('',(-93.2290292779834,56.2982353391575,17.4253394127216));
#18051=CARTESIAN_POINT('Origin',(-96.4164416400942,58.3169189014356,20.5299082132559));
#18052=CARTESIAN_POINT('',(-93.4232118301906,60.1457189014356,20.5299082132555));
#18053=CARTESIAN_POINT('',(-96.4164416400942,60.1457189014356,20.5299082132556));
#18054=CARTESIAN_POINT('Origin',(-93.4232118301906,58.3169189014356,20.5299082132559));
#18055=CARTESIAN_POINT('Origin',(-94.8921906418747,60.9402718503884,7.53908232976851));
#18056=CARTESIAN_POINT('',(-93.4189128402615,60.1457189014356,20.5299082132555));
#18057=CARTESIAN_POINT('',(-92.8332279251392,60.731403816558,10.954044496473));
#18058=CARTESIAN_POINT('',(-96.4164416400942,60.1457189014356,20.5299082132556));
#18059=CARTESIAN_POINT('Origin',(-94.6921906418747,64.0968010419349,18.6375085448878));
#18060=CARTESIAN_POINT('',(-94.6921906418747,64.4129189014355,20.529908213256));
#18061=CARTESIAN_POINT('',(-94.6921906418747,63.648200484831,8.02687262186154));
#18062=CARTESIAN_POINT('',(-94.6921906418747,64.2964280016193,18.6252988369809));
#18063=CARTESIAN_POINT('',(-94.8921906418747,63.4485735251467,8.03908232976851));
#18064=CARTESIAN_POINT('Origin',(-94.6921906418747,63.4485735251467,8.03908232976851));
#18065=CARTESIAN_POINT('',(-94.8921906418747,64.2129285867879,20.5361771200281));
#18066=CARTESIAN_POINT('',(-94.8921906418747,64.0968010419349,18.6375085448878));
#18067=CARTESIAN_POINT('Ctrl Pts',(-94.8921906418747,64.2129285867879,20.5361771200281));
#18068=CARTESIAN_POINT('Ctrl Pts',(-94.8921906418747,64.2139321459949,20.536144906519));
#18069=CARTESIAN_POINT('Ctrl Pts',(-94.8921830869653,64.2149356913663,20.5361127042181));
#18070=CARTESIAN_POINT('Ctrl Pts',(-94.8921679778006,64.2159391376395,20.5360805159901));
#18071=CARTESIAN_POINT('Ctrl Pts',(-94.8917775810745,64.2418665893966,20.5352488235007));
#18072=CARTESIAN_POINT('Ctrl Pts',(-94.8863476200713,64.2674734202044,20.5344349153164));
#18073=CARTESIAN_POINT('Ctrl Pts',(-94.8761805012118,64.2913300261192,20.5336829222843));
#18074=CARTESIAN_POINT('Ctrl Pts',(-94.8659712960047,64.3152853854193,20.5329278164097));
#18075=CARTESIAN_POINT('Ctrl Pts',(-94.8511799469438,64.3370200065577,20.5322494015434));
#18076=CARTESIAN_POINT('Ctrl Pts',(-94.8326372254747,64.3553091913006,20.5316820095771));
#18077=CARTESIAN_POINT('Ctrl Pts',(-94.8141034120268,64.3735895898228,20.5311148901889));
#18078=CARTESIAN_POINT('Ctrl Pts',(-94.7921760129338,64.3880784562859,20.5306693176415));
#18079=CARTESIAN_POINT('Ctrl Pts',(-94.768087094604,64.397958760697,20.5303662187142));
#18080=CARTESIAN_POINT('Ctrl Pts',(-94.7440042332525,64.4078365807796,20.5300631959989));
#18081=CARTESIAN_POINT('Ctrl Pts',(-94.7182222347607,64.4129189014354,20.5299082132558));
#18082=CARTESIAN_POINT('Ctrl Pts',(-94.6921906418747,64.4129189014354,20.5299082132559));
#18083=CARTESIAN_POINT('Ctrl Pts',(-94.6916388171441,63.648231820935,8.02739815388865));
#18084=CARTESIAN_POINT('Ctrl Pts',(-94.6917899770929,63.6434263329499,7.94882579804342));
#18085=CARTESIAN_POINT('Ctrl Pts',(-94.6268095471056,63.6338501594985,7.79225701043565));
#18086=CARTESIAN_POINT('Ctrl Pts',(-94.4702423669159,63.6298744376752,7.72725651777188));
#18087=CARTESIAN_POINT('Ctrl Pts',(-94.3916651263438,63.6298833375256,7.72740202460333));
#18088=CARTESIAN_POINT('Ctrl Pts',(-94.7441878395306,63.6483905811369,8.0274808123073));
#18089=CARTESIAN_POINT('Ctrl Pts',(-94.7438234012543,63.6427223985518,7.93514870688849));
#18090=CARTESIAN_POINT('Ctrl Pts',(-94.666531424981,63.6315321304292,7.75221673280764));
#18091=CARTESIAN_POINT('Ctrl Pts',(-94.4834476771372,63.6269307136089,7.67681713320637));
#18092=CARTESIAN_POINT('Ctrl Pts',(-94.3915762159196,63.6269410142421,7.67698592059577));
#18093=CARTESIAN_POINT('Ctrl Pts',(-94.8486265114341,63.6050091482358,8.03031717674849));
#18094=CARTESIAN_POINT('Ctrl Pts',(-94.8472766348671,63.5986260172398,7.91065746069321));
#18095=CARTESIAN_POINT('Ctrl Pts',(-94.7455073683858,63.5860416147401,7.67515485032114));
#18096=CARTESIAN_POINT('Ctrl Pts',(-94.5096480651424,63.5808893973561,7.57895130799431));
#18097=CARTESIAN_POINT('Ctrl Pts',(-94.3913998093175,63.5809009310679,7.57916666911237));
#18098=CARTESIAN_POINT('Ctrl Pts',(-94.8921955670854,63.5008715363906,8.03676377641395));
#18099=CARTESIAN_POINT('Ctrl Pts',(-94.8915802463056,63.495519194179,7.90548843964736));
#18100=CARTESIAN_POINT('Ctrl Pts',(-94.7816719067131,63.4849132531782,7.64574811219825));
#18101=CARTESIAN_POINT('Ctrl Pts',(-94.5217972609978,63.4805386390676,7.53884381657295));
#18102=CARTESIAN_POINT('Ctrl Pts',(-94.3913180124985,63.4805484319443,7.5390831299399));
#18103=CARTESIAN_POINT('Ctrl Pts',(-94.8921898296522,63.4486057241078,8.03995974370504));
#18104=CARTESIAN_POINT('Ctrl Pts',(-94.8924327481416,63.4437912032038,7.90876520875777));
#18105=CARTESIAN_POINT('Ctrl Pts',(-94.7839167460738,63.4341981281982,7.64735622556936));
#18106=CARTESIAN_POINT('Ctrl Pts',(-94.5225077628855,63.4302158543893,7.53884022350155));
#18107=CARTESIAN_POINT('Ctrl Pts',(-94.3913132279382,63.4302247689081,7.53908314199093));
#18108=CARTESIAN_POINT('',(-94.3921906418747,63.6298516987859,7.72687262186154));
#18109=CARTESIAN_POINT('',(-94.3921906418747,63.4302247391015,7.53908232976851));
#18110=CARTESIAN_POINT('Origin',(-94.3921906418747,63.4302247391015,7.73908232976851));
#18111=CARTESIAN_POINT('Origin',(-94.3921906418747,63.4485735251467,8.03908232976851));
#18112=CARTESIAN_POINT('Origin',(-94.3921906418747,63.648200484831,8.02687262186154));
#18113=CARTESIAN_POINT('Origin',(-92.4881906418747,63.4302247391015,7.73908232976852));
#18114=CARTESIAN_POINT('',(-92.635845637612,63.6298516987859,7.72687262186154));
#18115=CARTESIAN_POINT('',(-92.6243598913088,63.4302247391015,7.53908232976851));
#18116=CARTESIAN_POINT('Origin',(-92.6365924153389,63.4302247391015,7.73908232976852));
#18117=CARTESIAN_POINT('',(-92.4881906418747,63.4302247391015,7.53908232976851));
#18118=CARTESIAN_POINT('',(-92.4881906418747,63.6298516987859,7.72687262186154));
#18119=CARTESIAN_POINT('Origin',(-94.6921906418747,66.2417189014355,20.5299082132559));
#18120=CARTESIAN_POINT('',(-94.6921906418747,68.0705189014355,20.5299082132561));
#18121=CARTESIAN_POINT('Origin',(-94.6921906418747,66.2417189014355,20.5299082132559));
#18122=CARTESIAN_POINT('',(-94.8921906418747,68.2705092160831,20.5361771200286));
#18123=CARTESIAN_POINT('Origin',(-94.8921906418747,66.2417189014355,20.5299082132559));
#18124=CARTESIAN_POINT('Ctrl Pts',(-94.8921906418747,68.2705092160831,20.5361771200286));
#18125=CARTESIAN_POINT('Ctrl Pts',(-94.8921906418747,68.2695056568761,20.5361449065195));
#18126=CARTESIAN_POINT('Ctrl Pts',(-94.8921830869653,68.2685021115047,20.536112704218));
#18127=CARTESIAN_POINT('Ctrl Pts',(-94.8921679778006,68.2674986652314,20.53608051599));
#18128=CARTESIAN_POINT('Ctrl Pts',(-94.8917775810745,68.2415712134744,20.5352488235007));
#18129=CARTESIAN_POINT('Ctrl Pts',(-94.8863476200713,68.2159643826665,20.5344349153166));
#18130=CARTESIAN_POINT('Ctrl Pts',(-94.8761805012117,68.1921077767517,20.5336829222844));
#18131=CARTESIAN_POINT('Ctrl Pts',(-94.8659712960047,68.1681524174517,20.5329278164097));
#18132=CARTESIAN_POINT('Ctrl Pts',(-94.8511799469438,68.1464177963133,20.5322494015435));
#18133=CARTESIAN_POINT('Ctrl Pts',(-94.8326372254747,68.1281286115704,20.5316820095771));
#18134=CARTESIAN_POINT('Ctrl Pts',(-94.8141034120268,68.1098482130482,20.5311148901889));
#18135=CARTESIAN_POINT('Ctrl Pts',(-94.7921760129338,68.0953593465851,20.5306693176415));
#18136=CARTESIAN_POINT('Ctrl Pts',(-94.768087094604,68.085479042174,20.5303662187142));
#18137=CARTESIAN_POINT('Ctrl Pts',(-94.7440042332525,68.0756012220914,20.5300631959989));
#18138=CARTESIAN_POINT('Ctrl Pts',(-94.7182222347607,68.0705189014355,20.5299082132558));
#18139=CARTESIAN_POINT('Ctrl Pts',(-94.6921906418747,68.0705189014355,20.5299082132558));
#18140=CARTESIAN_POINT('Origin',(-92.4881906418747,69.0532130637695,7.73908232976851));
#18141=CARTESIAN_POINT('',(-94.3921906418747,68.8535861040851,7.72687262186154));
#18142=CARTESIAN_POINT('',(-94.3921906418747,69.0532130637695,7.53908232976851));
#18143=CARTESIAN_POINT('Origin',(-94.3921906418747,69.0532130637695,7.73908232976851));
#18144=CARTESIAN_POINT('',(-92.6243598913088,69.0532130637695,7.53908232976851));
#18145=CARTESIAN_POINT('',(-92.4881906418747,69.0532130637695,7.53908232976851));
#18146=CARTESIAN_POINT('',(-92.635845637612,68.8535861040851,7.72687262186154));
#18147=CARTESIAN_POINT('Origin',(-92.6365924153389,69.0532130637695,7.73908232976851));
#18148=CARTESIAN_POINT('',(-92.4881906418747,68.8535861040851,7.72687262186154));
#18149=CARTESIAN_POINT('Ctrl Pts',(-94.3916643238346,68.8535544180437,7.72740283532128));
#18150=CARTESIAN_POINT('Ctrl Pts',(-94.4702416248658,68.8535633317611,7.72725710184073));
#18151=CARTESIAN_POINT('Ctrl Pts',(-94.6268073445869,68.8495875087984,7.7922592180713));
#18152=CARTESIAN_POINT('Ctrl Pts',(-94.6917893673688,68.8400114262224,7.94882654767251));
#18153=CARTESIAN_POINT('Ctrl Pts',(-94.6916379721322,68.8352059353371,8.02739895644936));
#18154=CARTESIAN_POINT('Ctrl Pts',(-94.3915752769138,68.8564965391045,7.67698644376665));
#18155=CARTESIAN_POINT('Ctrl Pts',(-94.4834469164112,68.8565068554257,7.67681739366392));
#18156=CARTESIAN_POINT('Ctrl Pts',(-94.6665293599457,68.8519054832381,7.75221878646807));
#18157=CARTESIAN_POINT('Ctrl Pts',(-94.7438231176686,68.8407151265209,7.93514945773662));
#18158=CARTESIAN_POINT('Ctrl Pts',(-94.7441872867056,68.8350469280434,8.0274817415744));
#18159=CARTESIAN_POINT('Ctrl Pts',(-94.3913985997144,68.9025373615405,7.57916758535301));
#18160=CARTESIAN_POINT('Ctrl Pts',(-94.5096472347684,68.902548913164,7.57895188857916));
#18161=CARTESIAN_POINT('Ctrl Pts',(-94.7455045730542,68.8973965912327,7.67515791914371));
#18162=CARTESIAN_POINT('Ctrl Pts',(-94.8472759565765,68.8848123764079,7.91065832622226));
#18163=CARTESIAN_POINT('Ctrl Pts',(-94.8486254973333,68.8784292197043,8.03031843936183));
#18164=CARTESIAN_POINT('Ctrl Pts',(-94.3913166775463,69.0028893708259,7.53908313240435));
#18165=CARTESIAN_POINT('Ctrl Pts',(-94.5217963794809,69.0028991788883,7.53884344777672));
#18166=CARTESIAN_POINT('Ctrl Pts',(-94.781670039737,68.9985244860623,7.64574973800958));
#18167=CARTESIAN_POINT('Ctrl Pts',(-94.8915806258748,68.987918572688,7.90548932123436));
#18168=CARTESIAN_POINT('Ctrl Pts',(-94.892195573363,68.9825662117198,8.03676511950917));
#18169=CARTESIAN_POINT('Ctrl Pts',(-94.3913118856622,69.0532130338708,7.53908314449966));
#18170=CARTESIAN_POINT('Ctrl Pts',(-94.5225068778071,69.053221962298,7.53883984700955));
#18171=CARTESIAN_POINT('Ctrl Pts',(-94.7839141364254,69.0492395789051,7.64735883521781));
#18172=CARTESIAN_POINT('Ctrl Pts',(-94.8924331246336,69.039646567187,7.90876609383615));
#18173=CARTESIAN_POINT('Ctrl Pts',(-94.8921898271435,69.0348320295049,8.03996108598093));
#18174=CARTESIAN_POINT('',(-94.6921906418747,68.83523731804,8.02687262186154));
#18175=CARTESIAN_POINT('',(-94.8921906418747,69.0348642777244,8.03908232976851));
#18176=CARTESIAN_POINT('Origin',(-94.6921906418747,69.0348642777244,8.03908232976851));
#18177=CARTESIAN_POINT('Origin',(-94.3921906418747,69.0348642777244,8.03908232976851));
#18178=CARTESIAN_POINT('Origin',(-94.3921906418747,68.83523731804,8.02687262186154));
#18179=CARTESIAN_POINT('Origin',(-94.6921906418747,68.7691456710443,12.3835431462985));
#18180=CARTESIAN_POINT('',(-94.8921906418747,68.7691456710443,12.3835431462985));
#18181=CARTESIAN_POINT('',(-94.6921906418747,68.5695187113599,12.3713334383915));
#18182=CARTESIAN_POINT('Origin',(-94.8921906418747,64.4129189014355,20.5299082132559));
#18183=CARTESIAN_POINT('',(-93.4232118301906,64.4129189014355,20.5299082132562));
#18184=CARTESIAN_POINT('',(-96.4164416400942,64.4129189014355,20.529908213256));
#18185=CARTESIAN_POINT('',(-93.4189128402616,64.4129189014355,20.5299082132562));
#18186=CARTESIAN_POINT('',(-96.4164416400943,64.4129189014355,20.5299082132564));
#18187=CARTESIAN_POINT('',(-93.2290292779834,64.2230353391574,17.4253394127216));
#18188=CARTESIAN_POINT('Origin',(-96.4164416400942,66.2417189014355,20.5299082132559));
#18189=CARTESIAN_POINT('',(-93.4232118301906,68.0705189014355,20.529908213256));
#18190=CARTESIAN_POINT('',(-96.4164416400942,68.0705189014355,20.5299082132561));
#18191=CARTESIAN_POINT('Origin',(-93.4232118301906,66.2417189014355,20.5299082132559));
#18192=CARTESIAN_POINT('Origin',(-94.8921906418747,68.8650718503883,7.53908232976851));
#18193=CARTESIAN_POINT('',(-93.4189128402616,68.0705189014355,20.529908213256));
#18194=CARTESIAN_POINT('',(-92.8332279251392,68.6562038165579,10.954044496473));
#18195=CARTESIAN_POINT('',(-96.4164416400942,68.0705189014355,20.5299082132561));
#18196=CARTESIAN_POINT('Origin',(-93.1999575639417,64.2919977830863,18.7143400325696));
#18197=CARTESIAN_POINT('',(-93.2633586018761,64.4129189014355,20.5299082132564));
#18198=CARTESIAN_POINT('',(-93.42442547609,64.2111583798662,25.1509838962073));
#18199=CARTESIAN_POINT('',(-93.1999575639417,64.4918074274026,18.7230639100426));
#18200=CARTESIAN_POINT('',(-93.2245473106862,64.0113487355498,25.1492399180748));
#18201=CARTESIAN_POINT('Origin',(-93.42442547609,64.0113487355498,25.1422600187343));
#18202=CARTESIAN_POINT('',(-93.0633240917749,64.2129239557186,20.5324109862454));
#18203=CARTESIAN_POINT('',(-93.0000793985379,64.2919977830863,18.7213199319101));
#18204=CARTESIAN_POINT('Ctrl Pts',(-93.0633240925597,64.2129241851104,20.5324110087192));
#18205=CARTESIAN_POINT('Ctrl Pts',(-93.0633244819836,64.2134102027999,20.5324221381066));
#18206=CARTESIAN_POINT('Ctrl Pts',(-93.0633267443435,64.2138961939511,20.532433200181));
#18207=CARTESIAN_POINT('Ctrl Pts',(-93.0634440999044,64.2277047202662,20.5327456154194));
#18208=CARTESIAN_POINT('Ctrl Pts',(-93.0649557182591,64.2409345258429,20.5329951558981));
#18209=CARTESIAN_POINT('Ctrl Pts',(-93.0704717129896,64.2665589314977,20.5333852338133));
#18210=CARTESIAN_POINT('Ctrl Pts',(-93.0744187348712,64.2789671845745,20.5335281254412));
#18211=CARTESIAN_POINT('Ctrl Pts',(-93.0847527367915,64.3032259118817,20.5337136108104));
#18212=CARTESIAN_POINT('Ctrl Pts',(-93.0911469345091,64.3149350463378,20.5337526316692));
#18213=CARTESIAN_POINT('Ctrl Pts',(-93.1055222959507,64.3360442870268,20.5337215935396));
#18214=CARTESIAN_POINT('Ctrl Pts',(-93.1133511430959,64.3455522632499,20.5336594046202));
#18215=CARTESIAN_POINT('Ctrl Pts',(-93.1223024570765,64.3545021615254,20.5335457693288));
#18216=CARTESIAN_POINT('Ctrl Pts',(-93.1225476909312,64.3547460271833,20.5335426267623));
#18217=CARTESIAN_POINT('Ctrl Pts',(-93.1322549827642,64.3643468889205,20.5334170766388));
#18218=CARTESIAN_POINT('Ctrl Pts',(-93.1426446534007,64.3726747325257,20.5332394435776));
#18219=CARTESIAN_POINT('Ctrl Pts',(-93.1643238477574,64.3868092594302,20.5327953455524));
#18220=CARTESIAN_POINT('Ctrl Pts',(-93.1755454595544,64.3927201589029,20.5325336354231));
#18221=CARTESIAN_POINT('Ctrl Pts',(-93.1995741363913,64.4026623515785,20.5319116512448));
#18222=CARTESIAN_POINT('Ctrl Pts',(-93.2123125819704,64.4065375531819,20.5315501629921));
#18223=CARTESIAN_POINT('Ctrl Pts',(-93.2377068317361,64.4115989199496,20.5307712480353));
#18224=CARTESIAN_POINT('Ctrl Pts',(-93.2503421339435,64.4128981796988,20.5303570116388));
#18225=CARTESIAN_POINT('Ctrl Pts',(-93.2630541459585,64.4129186563617,20.5299135206513));
#18226=CARTESIAN_POINT('Ctrl Pts',(-93.4249073877671,64.21117923369,25.1504911850475));
#18227=CARTESIAN_POINT('Ctrl Pts',(-93.4274528939765,64.207831855606,25.2271616457117));
#18228=CARTESIAN_POINT('Ctrl Pts',(-93.4945538575662,64.2012540309075,25.3778184106528));
#18229=CARTESIAN_POINT('Ctrl Pts',(-93.6473182396938,64.1985398145432,25.4399823246629));
#18230=CARTESIAN_POINT('Ctrl Pts',(-93.7240340266543,64.1985377608959,25.4400293708922));
#18231=CARTESIAN_POINT('Ctrl Pts',(-93.3724571703661,64.2112413877977,25.1522419767302));
#18232=CARTESIAN_POINT('Ctrl Pts',(-93.3758260352069,64.2072937457795,25.2423304401258));
#18233=CARTESIAN_POINT('Ctrl Pts',(-93.4552913912653,64.1995952610403,25.4186287711509));
#18234=CARTESIAN_POINT('Ctrl Pts',(-93.6341707943259,64.1964431759211,25.4909999303943));
#18235=CARTESIAN_POINT('Ctrl Pts',(-93.7239985273279,64.1964407245588,25.4910550161172));
#18236=CARTESIAN_POINT('Ctrl Pts',(-93.2682077878548,64.1677431632916,25.1538177385133));
#18237=CARTESIAN_POINT('Ctrl Pts',(-93.2731830931009,64.1632983981285,25.2705298090364));
#18238=CARTESIAN_POINT('Ctrl Pts',(-93.3772480075276,64.1546286411376,25.4978958967167));
#18239=CARTESIAN_POINT('Ctrl Pts',(-93.6080912524055,64.1510858603989,25.5906596432796));
#18240=CARTESIAN_POINT('Ctrl Pts',(-93.7239275164367,64.1510831619754,25.590730492602));
#18241=CARTESIAN_POINT('Ctrl Pts',(-93.2245961289291,64.0636312516883,25.150725002544));
#18242=CARTESIAN_POINT('Ctrl Pts',(-93.2294515039733,64.0599038641987,25.2787731136807));
#18243=CARTESIAN_POINT('Ctrl Pts',(-93.3423732532059,64.0526102625291,25.5290776030181));
#18244=CARTESIAN_POINT('Ctrl Pts',(-93.5963037210632,64.0496153054321,25.6317115529867));
#18245=CARTESIAN_POINT('Ctrl Pts',(-93.7238964686909,64.0496130170653,25.6317900191457));
#18246=CARTESIAN_POINT('Ctrl Pts',(-93.2245202642734,64.011369523044,25.1484463982551));
#18247=CARTESIAN_POINT('Ctrl Pts',(-93.2287758067719,64.0080164544992,25.2764428912821));
#18248=CARTESIAN_POINT('Ctrl Pts',(-93.3408064621854,64.001428005372,25.5279433815134));
#18249=CARTESIAN_POINT('Ctrl Pts',(-93.5958271408975,63.9987096376203,25.631711477613));
#18250=CARTESIAN_POINT('Ctrl Pts',(-93.7238943330312,63.998707580204,25.6317900152467));
#18251=CARTESIAN_POINT('',(-93.7235573016298,64.1985172546605,25.4405132641887));
#18252=CARTESIAN_POINT('',(-93.7231003532526,63.9987076103441,25.6317888647104));
#18253=CARTESIAN_POINT('Origin',(-93.7235573016298,63.9987076103441,25.4317893867157));
#18254=CARTESIAN_POINT('Origin',(-93.7242427241957,64.0118058590298,25.1317901697235));
#18255=CARTESIAN_POINT('Origin',(-93.7242427241957,64.2116155033462,25.1405140471966));
#18256=CARTESIAN_POINT('Ctrl Pts',(-93.2640632548921,68.0704870999625,20.5408333713116));
#18257=CARTESIAN_POINT('Ctrl Pts',(-93.253323874837,68.0721117298583,20.2636390537421));
#18258=CARTESIAN_POINT('Ctrl Pts',(-93.2211931953492,67.8930249665952,19.4343149414753));
#18259=CARTESIAN_POINT('Ctrl Pts',(-93.1845558266214,66.7091505472217,18.4886730872248));
#18260=CARTESIAN_POINT('Ctrl Pts',(-93.2003046500253,64.9344561099541,18.8951632719896));
#18261=CARTESIAN_POINT('Ctrl Pts',(-93.2427215499187,64.4094283929832,19.9899822644026));
#18262=CARTESIAN_POINT('Ctrl Pts',(-93.2640632920212,64.4129536414971,20.5408343296892));
#18263=CARTESIAN_POINT('Ctrl Pts',(-93.2116335887621,68.0703978573893,20.5426611831246));
#18264=CARTESIAN_POINT('Ctrl Pts',(-93.2010724261798,68.0723069770272,20.2655408064054));
#18265=CARTESIAN_POINT('Ctrl Pts',(-93.1694650166929,67.8940495846064,19.4359215028706));
#18266=CARTESIAN_POINT('Ctrl Pts',(-93.1334008907211,66.7097424760766,18.4885359809628));
#18267=CARTESIAN_POINT('Ctrl Pts',(-93.1489051088729,64.9331546881711,18.8959028411293));
#18268=CARTESIAN_POINT('Ctrl Pts',(-93.1906460553527,64.4089506950474,19.9919580817111));
#18269=CARTESIAN_POINT('Ctrl Pts',(-93.2116336251648,64.4130429009374,20.5426621305773));
#18270=CARTESIAN_POINT('Ctrl Pts',(-93.1065434294172,68.1142280021785,20.5465958927865));
#18271=CARTESIAN_POINT('Ctrl Pts',(-93.0963261244795,68.1164123665474,20.2627498823645));
#18272=CARTESIAN_POINT('Ctrl Pts',(-93.0657388539163,67.9347399139286,19.4128011196899));
#18273=CARTESIAN_POINT('Ctrl Pts',(-93.0307878947759,66.7215527384003,18.4409247993798));
#18274=CARTESIAN_POINT('Ctrl Pts',(-93.0458204756285,64.900411073271,18.8590033775736));
#18275=CARTESIAN_POINT('Ctrl Pts',(-93.0862393096774,64.3645636163439,19.9825297163177));
#18276=CARTESIAN_POINT('Ctrl Pts',(-93.1065434637654,64.3692128564985,20.5465968399193));
#18277=CARTESIAN_POINT('Ctrl Pts',(-93.063185312419,68.2198266845001,20.5487406031989));
#18278=CARTESIAN_POINT('Ctrl Pts',(-93.0527261947189,68.2217577464885,20.2489154408097));
#18279=CARTESIAN_POINT('Ctrl Pts',(-93.0214130830876,68.0285864773925,19.3516139802358));
#18280=CARTESIAN_POINT('Ctrl Pts',(-92.9856834048427,66.7477155480922,18.3275765086847));
#18281=CARTESIAN_POINT('Ctrl Pts',(-93.0010414248832,64.826815186343,18.7678588713006));
#18282=CARTESIAN_POINT('Ctrl Pts',(-93.0424005143087,64.2594545637252,19.9529175650634));
#18283=CARTESIAN_POINT('Ctrl Pts',(-93.0631853489896,64.2636143105077,20.5487416303727));
#18284=CARTESIAN_POINT('Ctrl Pts',(-93.0639221177958,68.2730556449386,20.5490337071612));
#18285=CARTESIAN_POINT('Ctrl Pts',(-93.0531696495308,68.2748531892562,20.2411353249429));
#18286=CARTESIAN_POINT('Ctrl Pts',(-93.0210008005094,68.0759070766109,19.319959632217));
#18287=CARTESIAN_POINT('Ctrl Pts',(-92.9843210223756,66.7609107299202,18.2696195636984));
#18288=CARTESIAN_POINT('Ctrl Pts',(-93.0000881134242,64.7896901440159,18.7211109892194));
#18289=CARTESIAN_POINT('Ctrl Pts',(-93.0425544054942,64.2064837403573,19.9371662718261));
#18290=CARTESIAN_POINT('Ctrl Pts',(-93.0639221549495,64.2103854214365,20.5490347721109));
#18291=CARTESIAN_POINT('',(-93.263358601876,68.0705189014355,20.529908213256));
#18292=CARTESIAN_POINT('Origin',(-93.263358601876,66.2417189014355,20.5299082132559));
#18293=CARTESIAN_POINT('',(-93.0633240871453,68.2705139591158,20.5324108536704));
#18294=CARTESIAN_POINT('Origin',(-93.0634804364722,66.2417189014355,20.5368881125964));
#18295=CARTESIAN_POINT('Ctrl Pts',(-93.0633240870835,68.2705139590748,20.5324108518969));
#18296=CARTESIAN_POINT('Ctrl Pts',(-93.0633244767576,68.2700279718392,20.5324219812944));
#18297=CARTESIAN_POINT('Ctrl Pts',(-93.0633267391168,68.2695420111434,20.5324330433827));
#18298=CARTESIAN_POINT('Ctrl Pts',(-93.0634440951986,68.255733451215,20.5327454796228));
#18299=CARTESIAN_POINT('Ctrl Pts',(-93.0649557159535,68.2425035870967,20.5329950388736));
#18300=CARTESIAN_POINT('Ctrl Pts',(-93.070471714879,68.2168790939387,20.5333851489487));
#18301=CARTESIAN_POINT('Ctrl Pts',(-93.0744187355021,68.2044708109763,20.5335280542005));
#18302=CARTESIAN_POINT('Ctrl Pts',(-93.0847527405434,68.1802120130155,20.533713563155));
#18303=CARTESIAN_POINT('Ctrl Pts',(-93.0911469464886,68.1685028401183,20.5337525935713));
#18304=CARTESIAN_POINT('Ctrl Pts',(-93.1055223127776,68.1473935611452,20.5337215698991));
#18305=CARTESIAN_POINT('Ctrl Pts',(-93.1133511522641,68.1378855812759,20.5336593863861));
#18306=CARTESIAN_POINT('Ctrl Pts',(-93.1223024565688,68.1289356807924,20.5335457554558));
#18307=CARTESIAN_POINT('Ctrl Pts',(-93.1225476904277,68.1286918148085,20.5335426130039));
#18308=CARTESIAN_POINT('Ctrl Pts',(-93.1322549748464,68.1190909478071,20.533417067468));
#18309=CARTESIAN_POINT('Ctrl Pts',(-93.1426446365301,68.1107631018568,20.533239437465));
#18310=CARTESIAN_POINT('Ctrl Pts',(-93.1643238287563,68.0966285607344,20.5327953433987));
#18311=CARTESIAN_POINT('Ctrl Pts',(-93.1755454496202,68.0907176524999,20.5325336341045));
#18312=CARTESIAN_POINT('Ctrl Pts',(-93.1995740975094,68.0807754682981,20.5319116519216));
#18313=CARTESIAN_POINT('Ctrl Pts',(-93.2123125014876,68.0769002746066,20.5315501651305));
#18314=CARTESIAN_POINT('Ctrl Pts',(-93.2377067481512,68.0718388914493,20.5307712507911));
#18315=CARTESIAN_POINT('Ctrl Pts',(-93.2503420918972,68.0705396232408,20.5303570131058));
#18316=CARTESIAN_POINT('Ctrl Pts',(-93.2630541459585,68.07051914651,20.5299135206514));
#18317=CARTESIAN_POINT('Origin',(-93.2829075515398,68.2951512130227,21.0897168872415));
#18318=CARTESIAN_POINT('',(-93.2245473106862,68.4720890673211,25.1492399180748));
#18319=CARTESIAN_POINT('',(-93.0830293861359,68.2951512130227,21.096696786582));
#18320=CARTESIAN_POINT('',(-93.42442547609,68.2722794230047,25.1509838962073));
#18321=CARTESIAN_POINT('Origin',(-93.42442547609,68.4720890673211,25.1422600187343));
#18322=CARTESIAN_POINT('',(-93.2829075515398,68.0953415687064,21.0984407647145));
#18323=CARTESIAN_POINT('Ctrl Pts',(-93.7240345115853,68.2849000217046,25.4400288774252));
#18324=CARTESIAN_POINT('Ctrl Pts',(-93.6473186864309,68.2848979738611,25.4399819640753));
#18325=CARTESIAN_POINT('Ctrl Pts',(-93.4945551773898,68.2821837128277,25.3778170446492));
#18326=CARTESIAN_POINT('Ctrl Pts',(-93.427453250136,68.2756059283158,25.2271611839229));
#18327=CARTESIAN_POINT('Ctrl Pts',(-93.4249078792378,68.2722585486482,25.1504906838039));
#18328=CARTESIAN_POINT('Ctrl Pts',(-93.7239990949641,68.286996930077,25.4910546962405));
#18329=CARTESIAN_POINT('Ctrl Pts',(-93.6341712529616,68.2869944852875,25.49099976493));
#18330=CARTESIAN_POINT('Ctrl Pts',(-93.4552926244766,68.2838424233383,25.4186275047218));
#18331=CARTESIAN_POINT('Ctrl Pts',(-93.3758261952901,68.2761438967548,25.242329980296));
#18332=CARTESIAN_POINT('Ctrl Pts',(-93.3724574839356,68.2721962476661,25.1522414027345));
#18333=CARTESIAN_POINT('Ctrl Pts',(-93.7239282494242,68.3323550175978,25.5907298620091));
#18334=CARTESIAN_POINT('Ctrl Pts',(-93.6080917549303,68.3323523266989,25.5906592106144));
#18335=CARTESIAN_POINT('Ctrl Pts',(-93.3772497656953,68.3288095030104,25.4978939568823));
#18336=CARTESIAN_POINT('Ctrl Pts',(-93.273183554523,68.3201398319214,25.2705292729861));
#18337=CARTESIAN_POINT('Ctrl Pts',(-93.268208439308,68.3156950555464,25.1538169581585));
#18338=CARTESIAN_POINT('Ctrl Pts',(-93.723897274649,68.43382478582,25.6317900196333));
#18339=CARTESIAN_POINT('Ctrl Pts',(-93.5963042532094,68.433822503811,25.6317117714461));
#18340=CARTESIAN_POINT('Ctrl Pts',(-93.3423743176164,68.4308275129451,25.5290766183959));
#18341=CARTESIAN_POINT('Ctrl Pts',(-93.2294512637019,68.4235339233815,25.2787725890184));
#18342=CARTESIAN_POINT('Ctrl Pts',(-93.2245960982682,68.4198065276381,25.15072419371));
#18343=CARTESIAN_POINT('Ctrl Pts',(-93.7238951419894,68.4847302226796,25.6317900157306));
#18344=CARTESIAN_POINT('Ctrl Pts',(-93.5958276742937,68.4847281710706,25.6317116997745));
#18345=CARTESIAN_POINT('Ctrl Pts',(-93.3408080293562,68.4820097550829,25.527941762366));
#18346=CARTESIAN_POINT('Ctrl Pts',(-93.2287755673313,68.4754213345959,25.2764423654157));
#18347=CARTESIAN_POINT('Ctrl Pts',(-93.2245202374047,68.4720682586468,25.1484455897431));
#18348=CARTESIAN_POINT('',(-93.7231003532525,68.4847301925269,25.6317888647104));
#18349=CARTESIAN_POINT('',(-93.7235573016298,68.2849205482106,25.4405132641887));
#18350=CARTESIAN_POINT('Origin',(-93.7235573016298,68.4847301925269,25.4317893867157));
#18351=CARTESIAN_POINT('Origin',(-93.7242427241957,68.2718222995249,25.1405140471966));
#18352=CARTESIAN_POINT('Origin',(-93.7242427241957,68.4716319438412,25.1317901697235));
#18353=CARTESIAN_POINT('Ctrl Pts',(-93.7235573016298,64.1985172546605,25.4405132641887));
#18354=CARTESIAN_POINT('Ctrl Pts',(-93.7237857754209,64.1985172318693,25.4405137861937));
#18355=CARTESIAN_POINT('Ctrl Pts',(-93.7240142498083,64.1985172204736,25.4405140471966));
#18356=CARTESIAN_POINT('Ctrl Pts',(-93.7242427241957,64.1985172204736,25.4405140471966));
#18357=CARTESIAN_POINT('Ctrl Pts',(-93.7234242540939,64.1959795880164,25.4986353860453));
#18358=CARTESIAN_POINT('Ctrl Pts',(-93.7236972486578,64.1959795608025,25.4986360068169));
#18359=CARTESIAN_POINT('Ctrl Pts',(-93.7239697289287,64.1959795473829,25.4986363167059));
#18360=CARTESIAN_POINT('Ctrl Pts',(-93.7242427241957,64.1959795473829,25.4986363167059));
#18361=CARTESIAN_POINT('Ctrl Pts',(-93.7231937279761,64.1442796943231,25.5972759576586));
#18362=CARTESIAN_POINT('Ctrl Pts',(-93.7235433481336,64.1442796647875,25.5972767489836));
#18363=CARTESIAN_POINT('Ctrl Pts',(-93.7238931031502,64.1442796499755,25.5972771447766));
#18364=CARTESIAN_POINT('Ctrl Pts',(-93.7242427241957,64.1442796499755,25.5972771447766));
#18365=CARTESIAN_POINT('Ctrl Pts',(-93.7231047058302,64.0423408446828,25.631788874655));
#18366=CARTESIAN_POINT('Ctrl Pts',(-93.7234841549416,64.0423408198827,25.631789738257));
#18367=CARTESIAN_POINT('Ctrl Pts',(-93.7238632741051,64.0423408074571,25.6317901697235));
#18368=CARTESIAN_POINT('Ctrl Pts',(-93.7242427241957,64.0423408074571,25.6317901697235));
#18369=CARTESIAN_POINT('Ctrl Pts',(-93.7231003532526,63.9987076103441,25.6317888647105));
#18370=CARTESIAN_POINT('Ctrl Pts',(-93.7234811429044,63.9987075875529,25.6317897347188));
#18371=CARTESIAN_POINT('Ctrl Pts',(-93.72386193355,63.9987075761572,25.6317901697235));
#18372=CARTESIAN_POINT('Ctrl Pts',(-93.7242427241957,63.9987075761572,25.6317901697235));
#18373=CARTESIAN_POINT('',(-93.7242427241957,64.1977121210229,25.451719824081));
#18374=CARTESIAN_POINT('Origin',(-93.7244581072167,63.9183101127934,25.4552413053544));
#18375=CARTESIAN_POINT('',(-93.7242427241957,63.9987075761572,25.6317901697235));
#18376=CARTESIAN_POINT('Origin',(-93.7242427241957,63.9987075761572,25.4317901697235));
#18377=CARTESIAN_POINT('Origin',(-93.7242427241957,64.0118058590298,25.1317901697235));
#18378=CARTESIAN_POINT('Origin',(-91.4881906418747,63.9987075761572,25.4317901697235));
#18379=CARTESIAN_POINT('',(-93.7352562983466,63.9987075761572,25.6317901697235));
#18380=CARTESIAN_POINT('Origin',(-93.7230237743165,63.9987075761572,25.4317901697235));
#18381=CARTESIAN_POINT('',(-91.4881906418747,63.9987075761572,25.6317901697235));
#18382=CARTESIAN_POINT('Ctrl Pts',(-93.7231003532525,68.4847301925269,25.6317888647104));
#18383=CARTESIAN_POINT('Ctrl Pts',(-93.7234811429043,68.4847302153181,25.6317897347188));
#18384=CARTESIAN_POINT('Ctrl Pts',(-93.72386193355,68.4847302267138,25.6317901697235));
#18385=CARTESIAN_POINT('Ctrl Pts',(-93.7242427241957,68.4847302267138,25.6317901697235));
#18386=CARTESIAN_POINT('Ctrl Pts',(-93.7231061566894,68.4265525467421,25.6317888779698));
#18387=CARTESIAN_POINT('Ctrl Pts',(-93.723485440979,68.4265525722897,25.6317897399916));
#18388=CARTESIAN_POINT('Ctrl Pts',(-93.7238634389313,68.4265525849807,25.6317901697235));
#18389=CARTESIAN_POINT('Ctrl Pts',(-93.7242427241957,68.4265525849807,25.6317901697235));
#18390=CARTESIAN_POINT('Ctrl Pts',(-93.7232243906129,68.3257507300952,25.5844407584013));
#18391=CARTESIAN_POINT('Ctrl Pts',(-93.7235637329534,68.3257507600541,25.5844415266492));
#18392=CARTESIAN_POINT('Ctrl Pts',(-93.7239033809927,68.3257507750545,25.5844419110768));
#18393=CARTESIAN_POINT('Ctrl Pts',(-93.7242427241957,68.3257507750545,25.5844419110768));
#18394=CARTESIAN_POINT('Ctrl Pts',(-93.7234575159778,68.2868237981936,25.4841048555811));
#18395=CARTESIAN_POINT('Ctrl Pts',(-93.7237191895338,68.2868238242376,25.4841054512865));
#18396=CARTESIAN_POINT('Ctrl Pts',(-93.7239810499637,68.2868238372155,25.4841057493286));
#18397=CARTESIAN_POINT('Ctrl Pts',(-93.7242427241957,68.2868238372155,25.4841057493286));
#18398=CARTESIAN_POINT('Ctrl Pts',(-93.7235573016298,68.2849205482105,25.4405132641887));
#18399=CARTESIAN_POINT('Ctrl Pts',(-93.7237857754209,68.2849205710018,25.4405137861937));
#18400=CARTESIAN_POINT('Ctrl Pts',(-93.7240142498083,68.2849205823974,25.4405140471966));
#18401=CARTESIAN_POINT('Ctrl Pts',(-93.7242427241957,68.2849205823974,25.4405140471966));
#18402=CARTESIAN_POINT('',(-93.7242426999231,68.2857303649699,25.4517193365595));
#18403=CARTESIAN_POINT('Origin',(-93.7242129144651,68.5069900643717,25.4512324393386));
#18404=CARTESIAN_POINT('',(-93.7242427241957,68.4847302267138,25.6317901697235));
#18405=CARTESIAN_POINT('Origin',(-93.7242427241957,68.4716319438412,25.1317901697235));
#18406=CARTESIAN_POINT('Origin',(-93.7242427241957,68.4847302267138,25.4317901697235));
#18407=CARTESIAN_POINT('Origin',(-91.4881906418747,68.4847302267138,25.4317901697235));
#18408=CARTESIAN_POINT('',(-93.7352562983466,68.4847302267138,25.6317901697235));
#18409=CARTESIAN_POINT('Origin',(-93.7230237743165,68.4847302267138,25.4317901697235));
#18410=CARTESIAN_POINT('',(-91.4881906418747,68.4847302267138,25.6317901697235));
#18411=CARTESIAN_POINT('Origin',(-93.7242427241957,56.0293189014353,25.1317901697235));
#18412=CARTESIAN_POINT('',(-93.7242427241957,60.6459045829729,25.6317901697235));
#18413=CARTESIAN_POINT('',(-93.7242427241957,56.0293189014353,25.6317901697235));
#18414=CARTESIAN_POINT('',(-93.723455732727,60.645904560244,25.6317895503676));
#18415=CARTESIAN_POINT('Origin',(-93.7242427241957,60.6275557969277,25.1317901697235));
#18416=CARTESIAN_POINT('',(-93.2245473106862,60.6281961603258,25.1492399180748));
#18417=CARTESIAN_POINT('Origin',(-93.7242427241957,60.6275557969277,25.1317901697235));
#18418=CARTESIAN_POINT('',(-93.2245473106862,56.0293189014353,25.1492399180748));
#18419=CARTESIAN_POINT('Origin',(-90.0841906418747,49.7793189014353,25.6317901697235));
#18420=CARTESIAN_POINT('',(-93.7352562983466,58.0105189014354,25.6317901697235));
#18421=CARTESIAN_POINT('',(-93.7242427241957,72.1122847432277,25.6317901697235));
#18422=CARTESIAN_POINT('',(-93.7242427241957,56.0293189014353,25.6317901697235));
#18423=CARTESIAN_POINT('',(-92.5448131291773,73.5763010136187,25.6317894458044));
#18424=CARTESIAN_POINT('Origin',(-92.2233284077475,72.1104566673082,25.6317901697235));
#18425=CARTESIAN_POINT('',(-93.8921906418747,73.5768138831259,25.6317901697235));
#18426=CARTESIAN_POINT('',(-90.0841906418747,73.5768138831259,25.6317901697235));
#18427=CARTESIAN_POINT('',(-93.8921906418747,50.9818239197453,25.6317901697235));
#18428=CARTESIAN_POINT('',(-93.8921906418747,56.0293189014353,25.6317901697235));
#18429=CARTESIAN_POINT('',(-92.5453333016505,50.9818239197453,25.6317901697235));
#18430=CARTESIAN_POINT('',(-90.0841906418747,50.9818239197453,25.6317901697235));
#18431=CARTESIAN_POINT('',(-93.7242427241957,52.446353059643,25.6317901697235));
#18432=CARTESIAN_POINT('Origin',(-92.2233284077475,52.4481811355626,25.6317901697235));
#18433=CARTESIAN_POINT('',(-93.7242427241957,56.0739075761573,25.6317901697235));
#18434=CARTESIAN_POINT('',(-93.7242427241957,56.0293189014353,25.6317901697235));
#18435=CARTESIAN_POINT('',(-93.7352562983466,56.0739075761573,25.6317901697235));
#18436=CARTESIAN_POINT('',(-91.4881906418747,56.0739075761573,25.6317901697235));
#18437=CARTESIAN_POINT('',(-93.7352562983466,60.6459045829728,25.6317901697235));
#18438=CARTESIAN_POINT('',(-93.7352562983466,54.0704417742677,25.6317901697235));
#18439=CARTESIAN_POINT('',(-91.4881906418747,60.6459045829728,25.6317901697235));
#18440=CARTESIAN_POINT('Origin',(-92.8921906418747,64.4129189014355,20.5299082132559));
#18441=CARTESIAN_POINT('',(-96.4164416400943,64.4129189014355,20.5299082132564));
#18442=CARTESIAN_POINT('',(-93.4987362246745,64.3590058043895,21.7647211479879));
#18443=CARTESIAN_POINT('Origin',(-96.4164416400942,66.2417189014355,20.5299082132559));
#18444=CARTESIAN_POINT('',(-96.4164416400942,68.0705189014355,20.529908213256));
#18445=CARTESIAN_POINT('Origin',(-93.4189128402616,66.2417189014355,20.5299082132559));
#18446=CARTESIAN_POINT('Origin',(-93.193935021671,56.3747276822859,18.5418769866983));
#18447=CARTESIAN_POINT('',(-93.263358601876,56.4881189014356,20.5299082132555));
#18448=CARTESIAN_POINT('',(-93.42442547609,56.2863583798663,25.1509838962073));
#18449=CARTESIAN_POINT('',(-93.193935021671,56.5745373266023,18.5506008641714));
#18450=CARTESIAN_POINT('',(-93.2245473106862,56.0865487355499,25.1492399180748));
#18451=CARTESIAN_POINT('Origin',(-93.42442547609,56.0865487355499,25.1422600187343));
#18452=CARTESIAN_POINT('',(-93.0633240917751,56.2881239555695,20.5324109862509));
#18453=CARTESIAN_POINT('',(-92.9940568562672,56.3747276822859,18.5488568860388));
#18454=CARTESIAN_POINT('Ctrl Pts',(-93.0633240925597,56.2881241846634,20.5324110087179));
#18455=CARTESIAN_POINT('Ctrl Pts',(-93.0633244819835,56.288610202365,20.5324221381055));
#18456=CARTESIAN_POINT('Ctrl Pts',(-93.0633267442946,56.2890961935494,20.5324332002588));
#18457=CARTESIAN_POINT('Ctrl Pts',(-93.0634440973788,56.3029047746743,20.5327456162232));
#18458=CARTESIAN_POINT('Ctrl Pts',(-93.0649556864325,56.3161346719316,20.5329951588856));
#18459=CARTESIAN_POINT('Ctrl Pts',(-93.0704715849831,56.3417591894691,20.5333852402808));
#18460=CARTESIAN_POINT('Ctrl Pts',(-93.0744185211304,56.3541674661779,20.533528133976));
#18461=CARTESIAN_POINT('Ctrl Pts',(-93.0847523256723,56.37842623324,20.5337136237464));
#18462=CARTESIAN_POINT('Ctrl Pts',(-93.0911464098286,56.3901353854024,20.5337526472984));
#18463=CARTESIAN_POINT('Ctrl Pts',(-93.1055216451143,56.4112447459093,20.5337216139246));
#18464=CARTESIAN_POINT('Ctrl Pts',(-93.1133504977242,56.4207528124001,20.5336594260836));
#18465=CARTESIAN_POINT('Ctrl Pts',(-93.1223018599749,56.4297027589504,20.5335457901794));
#18466=CARTESIAN_POINT('Ctrl Pts',(-93.1225470938559,56.4299466245825,20.5335426476119));
#18467=CARTESIAN_POINT('Ctrl Pts',(-93.1322543405562,56.4395474376052,20.5334170980268));
#18468=CARTESIAN_POINT('Ctrl Pts',(-93.1426439948998,56.44787520464,20.5332394647247));
#18469=CARTESIAN_POINT('Ctrl Pts',(-93.1643232890464,56.4620096386793,20.5327953636967));
#18470=CARTESIAN_POINT('Ctrl Pts',(-93.1755450292458,56.4679205024753,20.532533649893));
#18471=CARTESIAN_POINT('Ctrl Pts',(-93.1995739688311,56.4778625941312,20.5319116575737));
#18472=CARTESIAN_POINT('Ctrl Pts',(-93.2123125464448,56.4817377318161,20.5315501649497));
#18473=CARTESIAN_POINT('Ctrl Pts',(-93.2377069095054,56.4867989677418,20.5307712455616));
#18474=CARTESIAN_POINT('Ctrl Pts',(-93.2503421906538,56.4880981803594,20.5303570096595));
#18475=CARTESIAN_POINT('Ctrl Pts',(-93.2630541459517,56.4881186563686,20.5299135206507));
#18476=CARTESIAN_POINT('Ctrl Pts',(-93.4249064524866,56.2863791946114,25.1504921389333));
#18477=CARTESIAN_POINT('Ctrl Pts',(-93.4274522161844,56.2830318195409,25.2271625245242));
#18478=CARTESIAN_POINT('Ctrl Pts',(-93.4945513458962,56.2764539183703,25.3778210102045));
#18479=CARTESIAN_POINT('Ctrl Pts',(-93.6473173895257,56.2737397870085,25.4399830108824));
#18480=CARTESIAN_POINT('Ctrl Pts',(-93.7240331038118,56.2737377223173,25.4400303099719));
#18481=CARTESIAN_POINT('Ctrl Pts',(-93.3724565736477,56.2864410692059,25.1522430690629));
#18482=CARTESIAN_POINT('Ctrl Pts',(-93.3758257305634,56.2824934406436,25.2423313152087));
#18483=CARTESIAN_POINT('Ctrl Pts',(-93.4552890444335,56.2747950355363,25.4186311811941));
#18484=CARTESIAN_POINT('Ctrl Pts',(-93.6341699215148,56.2716429063243,25.4910002452793));
#18485=CARTESIAN_POINT('Ctrl Pts',(-93.7239974470963,56.2716404424533,25.4910556248393));
#18486=CARTESIAN_POINT('Ctrl Pts',(-93.2682065415196,56.242943961491,25.1538192240708));
#18487=CARTESIAN_POINT('Ctrl Pts',(-93.2731822083847,56.2384992176653,25.2705308296801));
#18488=CARTESIAN_POINT('Ctrl Pts',(-93.3772446544591,56.2298292960819,25.4978995972416));
#18489=CARTESIAN_POINT('Ctrl Pts',(-93.6080902960661,56.2262865974236,25.590660472754));
#18490=CARTESIAN_POINT('Ctrl Pts',(-93.7239261215257,56.2262838846805,25.5907316987247));
#18491=CARTESIAN_POINT('Ctrl Pts',(-93.2245961872815,56.1388312068824,25.1507265417787));
#18492=CARTESIAN_POINT('Ctrl Pts',(-93.2294519612036,56.1351038350996,25.278774112141));
#18493=CARTESIAN_POINT('Ctrl Pts',(-93.3423712275958,56.1278102103922,25.5290794767883));
#18494=CARTESIAN_POINT('Ctrl Pts',(-93.59630270836,56.124815317558,25.6317111372644));
#18495=CARTESIAN_POINT('Ctrl Pts',(-93.723894934929,56.1248130170925,25.6317900182139));
#18496=CARTESIAN_POINT('Ctrl Pts',(-93.2245203154094,56.0865694827374,25.1484479368771));
#18497=CARTESIAN_POINT('Ctrl Pts',(-93.2287762624153,56.0832164282829,25.2764438920412));
#18498=CARTESIAN_POINT('Ctrl Pts',(-93.3408034798057,56.0766279246528,25.527946462806));
#18499=CARTESIAN_POINT('Ctrl Pts',(-93.5958261258096,56.0739096486952,25.6317110548528));
#18500=CARTESIAN_POINT('Ctrl Pts',(-93.72389279356,56.0739075802282,25.6317900143217));
#18501=CARTESIAN_POINT('',(-93.7235573016298,56.2737172546605,25.4405132641887));
#18502=CARTESIAN_POINT('',(-93.7231003532526,56.0739076103442,25.6317888647104));
#18503=CARTESIAN_POINT('Origin',(-93.7235573016298,56.0739076103441,25.4317893867157));
#18504=CARTESIAN_POINT('Origin',(-93.7242427241957,56.0870058590298,25.1317901697235));
#18505=CARTESIAN_POINT('Origin',(-93.7242427241957,56.2868155033462,25.1405140471966));
#18506=CARTESIAN_POINT('Ctrl Pts',(-93.2640001522813,60.145695921294,20.5392068068711));
#18507=CARTESIAN_POINT('Ctrl Pts',(-93.2532815259793,60.1470760175279,20.2625481592957));
#18508=CARTESIAN_POINT('Ctrl Pts',(-93.2211787646229,59.9677426650013,19.4339446256634));
#18509=CARTESIAN_POINT('Ctrl Pts',(-93.1845557901296,58.7843312331158,18.4886742742568));
#18510=CARTESIAN_POINT('Ctrl Pts',(-93.2003045273865,57.0096157747499,18.8951622473127));
#18511=CARTESIAN_POINT('Ctrl Pts',(-93.242721163794,56.4846324325426,19.9899744617978));
#18512=CARTESIAN_POINT('Ctrl Pts',(-93.2640627527509,56.488153563563,20.5408225887146));
#18513=CARTESIAN_POINT('Ctrl Pts',(-93.2115715623946,60.1456083736587,20.5410350492701));
#18514=CARTESIAN_POINT('Ctrl Pts',(-93.2010307965952,60.1472723778939,20.2644495399269));
#18515=CARTESIAN_POINT('Ctrl Pts',(-93.169450767419,59.9687674859943,19.4355476789312));
#18516=CARTESIAN_POINT('Ctrl Pts',(-93.133400779335,58.7849232392777,18.488533183509));
#18517=CARTESIAN_POINT('Ctrl Pts',(-93.1489049038105,57.0083133033054,18.8958975508221));
#18518=CARTESIAN_POINT('Ctrl Pts',(-93.1906457051117,56.4841547106489,19.9919502903047));
#18519=CARTESIAN_POINT('Ctrl Pts',(-93.2116331239551,56.4882427852453,20.5426503915556));
#18520=CARTESIAN_POINT('Ctrl Pts',(-93.1064829266763,60.1894386350644,20.5449303086563));
#18521=CARTESIAN_POINT('Ctrl Pts',(-93.0962853391144,60.1913717886314,20.261631903508));
#18522=CARTESIAN_POINT('Ctrl Pts',(-93.0657246855143,60.009444430729,19.4124216386618));
#18523=CARTESIAN_POINT('Ctrl Pts',(-93.0307874787567,58.796732456637,18.4409275290265));
#18524=CARTESIAN_POINT('Ctrl Pts',(-93.0458200079021,56.9755700426214,18.8590044448403));
#18525=CARTESIAN_POINT('Ctrl Pts',(-93.0862384683029,56.4397692087887,19.9825217876087));
#18526=CARTESIAN_POINT('Ctrl Pts',(-93.1065424830514,56.444414210928,20.5465848320073));
#18527=CARTESIAN_POINT('Ctrl Pts',(-93.0631245100671,60.2950359218431,20.5469812108504));
#18528=CARTESIAN_POINT('Ctrl Pts',(-93.052685582186,60.2967021742284,20.247735305416));
#18529=CARTESIAN_POINT('Ctrl Pts',(-93.021399370738,60.1032635128784,19.3512132165865));
#18530=CARTESIAN_POINT('Ctrl Pts',(-92.9856836125166,58.8228942812091,18.3275784768336));
#18531=CARTESIAN_POINT('Ctrl Pts',(-93.0010414950662,56.9019721795155,18.7678582174119));
#18532=CARTESIAN_POINT('Ctrl Pts',(-93.0424008002681,56.3346602501291,19.9529094967676));
#18533=CARTESIAN_POINT('Ctrl Pts',(-93.0631854773526,56.3388155428786,20.548728899655));
#18534=CARTESIAN_POINT('Ctrl Pts',(-93.0638589943231,60.3482633840155,20.5472269600561));
#18535=CARTESIAN_POINT('Ctrl Pts',(-93.0531273170995,60.3497893250228,20.2399239014431));
#18536=CARTESIAN_POINT('Ctrl Pts',(-93.0209864660942,60.1505695620728,19.3195495218071));
#18537=CARTESIAN_POINT('Ctrl Pts',(-92.9843211400157,58.8360887778823,18.2696230918347));
#18538=CARTESIAN_POINT('Ctrl Pts',(-93.0000881321035,56.8648467598328,18.7211116294599));
#18539=CARTESIAN_POINT('Ctrl Pts',(-93.042554096261,56.281690236767,19.9371581987214));
#18540=CARTESIAN_POINT('Ctrl Pts',(-93.0639216709969,56.2855873532403,20.549021716274));
#18541=CARTESIAN_POINT('',(-93.263358601876,60.1457189014356,20.5299082132554));
#18542=CARTESIAN_POINT('Origin',(-93.263358601876,58.3169189014356,20.5299082132559));
#18543=CARTESIAN_POINT('',(-93.0632615149782,60.3457092101578,20.53061902124));
#18544=CARTESIAN_POINT('Origin',(-93.0634804364722,58.3169189014356,20.5368881125964));
#18545=CARTESIAN_POINT('Ctrl Pts',(-93.0632615147967,60.3457092099896,20.5306190160302));
#18546=CARTESIAN_POINT('Ctrl Pts',(-93.0632620605155,60.345223285957,20.5306345981364));
#18547=CARTESIAN_POINT('Ctrl Pts',(-93.0632644785134,60.3447373883733,20.5306501121715));
#18548=CARTESIAN_POINT('Ctrl Pts',(-93.0633862517607,60.3309299445332,20.5310890567775));
#18549=CARTESIAN_POINT('Ctrl Pts',(-93.0649019536932,60.317700877501,20.5314594644314));
#18550=CARTESIAN_POINT('Ctrl Pts',(-93.0704194134676,60.2921070308851,20.5320817870062));
#18551=CARTESIAN_POINT('Ctrl Pts',(-93.0743581402609,60.2797274306312,20.5323364423652));
#18552=CARTESIAN_POINT('Ctrl Pts',(-93.0846760806117,60.2554943282127,20.5327404031436));
#18553=CARTESIAN_POINT('Ctrl Pts',(-93.0910676992756,60.2437837945749,20.5328845661818));
#18554=CARTESIAN_POINT('Ctrl Pts',(-93.1054564834305,60.2226428217115,20.5330425761129));
#18555=CARTESIAN_POINT('Ctrl Pts',(-93.1133062535454,60.2131080603186,20.533065024764));
#18556=CARTESIAN_POINT('Ctrl Pts',(-93.1222618039326,60.2041567319238,20.533030918785));
#18557=CARTESIAN_POINT('Ctrl Pts',(-93.1224856001378,60.2039341479194,20.5330300322553));
#18558=CARTESIAN_POINT('Ctrl Pts',(-93.1321694033724,60.1943503928098,20.5329901985874));
#18559=CARTESIAN_POINT('Ctrl Pts',(-93.1425575495486,60.1860179963695,20.5328868839771));
#18560=CARTESIAN_POINT('Ctrl Pts',(-93.1642312576146,60.1718760328496,20.5325684787213));
#18561=CARTESIAN_POINT('Ctrl Pts',(-93.1754484405031,60.1659616589688,20.5323591321422));
#18562=CARTESIAN_POINT('Ctrl Pts',(-93.199471446467,60.1560090418923,20.5318245801254));
#18563=CARTESIAN_POINT('Ctrl Pts',(-93.2122088329307,60.1521274834266,20.5314966895886));
#18564=CARTESIAN_POINT('Ctrl Pts',(-93.237596458222,60.1470539962136,20.53076155485));
#18565=CARTESIAN_POINT('Ctrl Pts',(-93.2502259724704,60.1457480237615,20.5303585287356));
#18566=CARTESIAN_POINT('Ctrl Pts',(-93.2629324949983,60.1457193814385,20.5299156344973));
#18567=CARTESIAN_POINT('Origin',(-93.289572676041,60.3920057582909,21.2805810806212));
#18568=CARTESIAN_POINT('',(-93.0896945106372,60.3920057582909,21.2875609799617));
#18569=CARTESIAN_POINT('',(-93.42442547609,60.4285692006414,25.1544697266412));
#18570=CARTESIAN_POINT('Origin',(-93.42442547609,60.6281961603258,25.1422600187343));
#18571=CARTESIAN_POINT('',(-93.289572676041,60.1923787986065,21.2927907885282));
#18572=CARTESIAN_POINT('Ctrl Pts',(-93.724251651371,60.446248675551,25.4435164677135));
#18573=CARTESIAN_POINT('Ctrl Pts',(-93.6474986843264,60.44624921249,25.4435252385692));
#18574=CARTESIAN_POINT('Ctrl Pts',(-93.494615782929,60.4424498809326,25.3814085791522));
#18575=CARTESIAN_POINT('Ctrl Pts',(-93.4274559517548,60.4332308375106,25.2306787562588));
#18576=CARTESIAN_POINT('Ctrl Pts',(-93.4249120112501,60.4285394386755,25.1539721359799));
#18577=CARTESIAN_POINT('Ctrl Pts',(-93.7242532713507,60.4492022193494,25.4939166213764));
#18578=CARTESIAN_POINT('Ctrl Pts',(-93.6345206507864,60.4492027744338,25.49392652686));
#18579=CARTESIAN_POINT('Ctrl Pts',(-93.4557619499387,60.4448064074538,25.4218717204233));
#18580=CARTESIAN_POINT('Ctrl Pts',(-93.3759965462079,60.434036945721,25.2458173543669));
#18581=CARTESIAN_POINT('Ctrl Pts',(-93.3724794114202,60.4285063623592,25.1557208174383));
#18582=CARTESIAN_POINT('Ctrl Pts',(-93.7242560990069,60.4952453472498,25.5917106634759));
#18583=CARTESIAN_POINT('Ctrl Pts',(-93.6087689005063,60.4952460178734,25.5917230295286));
#18584=CARTESIAN_POINT('Ctrl Pts',(-93.3785072037072,60.4903225024494,25.4997834886025));
#18585=CARTESIAN_POINT('Ctrl Pts',(-93.273675031506,60.4782159576323,25.2732273016696));
#18586=CARTESIAN_POINT('Ctrl Pts',(-93.2682644652829,60.4719906092749,25.1565333446955));
#18587=CARTESIAN_POINT('Ctrl Pts',(-93.7242581005742,60.5955809215947,25.6317901385457));
#18588=CARTESIAN_POINT('Ctrl Pts',(-93.5968275619381,60.5955814885161,25.6318039389466));
#18589=CARTESIAN_POINT('Ctrl Pts',(-93.3431153580722,60.5914014830546,25.5296523078773));
#18590=CARTESIAN_POINT('Ctrl Pts',(-93.2297192924717,60.5811946456713,25.2797053412362));
#18591=CARTESIAN_POINT('Ctrl Pts',(-93.2246260981309,60.5759720279292,25.1516266490854));
#18592=CARTESIAN_POINT('Ctrl Pts',(-93.7242576287087,60.6459045817248,25.6317901357145));
#18593=CARTESIAN_POINT('Ctrl Pts',(-93.5961285219269,60.6459051188391,25.6318047719511));
#18594=CARTESIAN_POINT('Ctrl Pts',(-93.3409100270778,60.6421000707861,25.5281181290404));
#18595=CARTESIAN_POINT('Ctrl Pts',(-93.2287754588544,60.6328661829048,25.2764969084718));
#18596=CARTESIAN_POINT('Ctrl Pts',(-93.2245200013345,60.6281667497525,25.1484384870375));
#18597=CARTESIAN_POINT('',(-93.7237705293145,60.4462776005596,25.4439995060169));
#18598=CARTESIAN_POINT('Origin',(-93.7237705293145,60.645904560244,25.4317897981099));
#18599=CARTESIAN_POINT('Origin',(-93.7242427241957,60.4279288372433,25.1439998776305));
#18600=CARTESIAN_POINT('Ctrl Pts',(-93.7235573016298,56.2737172546605,25.4405132641887));
#18601=CARTESIAN_POINT('Ctrl Pts',(-93.7237857754209,56.2737172318693,25.4405137861937));
#18602=CARTESIAN_POINT('Ctrl Pts',(-93.7240142498083,56.2737172204737,25.4405140471966));
#18603=CARTESIAN_POINT('Ctrl Pts',(-93.7242427241957,56.2737172204737,25.4405140471966));
#18604=CARTESIAN_POINT('Ctrl Pts',(-93.7234242540939,56.2711795880164,25.4986353860453));
#18605=CARTESIAN_POINT('Ctrl Pts',(-93.7236972486578,56.2711795608026,25.4986360068169));
#18606=CARTESIAN_POINT('Ctrl Pts',(-93.7239697289287,56.2711795473829,25.4986363167059));
#18607=CARTESIAN_POINT('Ctrl Pts',(-93.7242427241957,56.2711795473829,25.4986363167059));
#18608=CARTESIAN_POINT('Ctrl Pts',(-93.7231937268714,56.219480096036,25.5972764587203));
#18609=CARTESIAN_POINT('Ctrl Pts',(-93.7235433470289,56.2194800665004,25.5972772500452));
#18610=CARTESIAN_POINT('Ctrl Pts',(-93.7238931031502,56.2194800516883,25.5972776458393));
#18611=CARTESIAN_POINT('Ctrl Pts',(-93.7242427241957,56.2194800516883,25.5972776458393));
#18612=CARTESIAN_POINT('Ctrl Pts',(-93.7231047058302,56.1175408446828,25.631788874655));
#18613=CARTESIAN_POINT('Ctrl Pts',(-93.7234841549416,56.1175408198828,25.6317897382569));
#18614=CARTESIAN_POINT('Ctrl Pts',(-93.7238632741051,56.1175408074571,25.6317901697235));
#18615=CARTESIAN_POINT('Ctrl Pts',(-93.7242427241957,56.1175408074571,25.6317901697235));
#18616=CARTESIAN_POINT('Ctrl Pts',(-93.7231003532526,56.0739076103441,25.6317888647104));
#18617=CARTESIAN_POINT('Ctrl Pts',(-93.7234811429044,56.0739075875529,25.6317897347188));
#18618=CARTESIAN_POINT('Ctrl Pts',(-93.72386193355,56.0739075761573,25.6317901697235));
#18619=CARTESIAN_POINT('Ctrl Pts',(-93.7242427241957,56.0739075761573,25.6317901697235));
#18620=CARTESIAN_POINT('',(-93.7242427241957,56.272912121023,25.451719824081));
#18621=CARTESIAN_POINT('Origin',(-93.7244581464111,55.9935259459627,25.4552419458463));
#18622=CARTESIAN_POINT('Origin',(-93.7242427241957,56.0739075761573,25.4317901697235));
#18623=CARTESIAN_POINT('Origin',(-93.7242427241957,56.0870058590298,25.1317901697235));
#18624=CARTESIAN_POINT('Origin',(-91.4881906418747,56.0739075761573,25.4317901697235));
#18625=CARTESIAN_POINT('Origin',(-93.7230237743165,56.0739075761573,25.4317901697235));
#18626=CARTESIAN_POINT('Ctrl Pts',(-93.723455732727,60.645904560244,25.6317895503676));
#18627=CARTESIAN_POINT('Ctrl Pts',(-93.723718063,60.6459045753966,25.6317899632714));
#18628=CARTESIAN_POINT('Ctrl Pts',(-93.7239803935978,60.6459045829728,25.6317901697235));
#18629=CARTESIAN_POINT('Ctrl Pts',(-93.7242427241957,60.6459045829728,25.6317901697235));
#18630=CARTESIAN_POINT('Ctrl Pts',(-93.7234612694112,60.5883918032252,25.6317895590822));
#18631=CARTESIAN_POINT('Ctrl Pts',(-93.7237220349968,60.5883918201592,25.6317899665367));
#18632=CARTESIAN_POINT('Ctrl Pts',(-93.7239819582939,60.5883918285738,25.6317901697235));
#18633=CARTESIAN_POINT('Ctrl Pts',(-93.7242427241957,60.5883918285738,25.6317901697235));
#18634=CARTESIAN_POINT('Ctrl Pts',(-93.7235436018137,60.4886969896731,25.5855789003418));
#18635=CARTESIAN_POINT('Ctrl Pts',(-93.7237765757045,60.4886970094638,25.5855792623862));
#18636=CARTESIAN_POINT('Ctrl Pts',(-93.7240097500266,60.4886970193726,25.585579443537));
#18637=CARTESIAN_POINT('Ctrl Pts',(-93.7242427241957,60.4886970193726,25.585579443537));
#18638=CARTESIAN_POINT('Ctrl Pts',(-93.7237025093699,60.4489108996632,25.4870535657855));
#18639=CARTESIAN_POINT('Ctrl Pts',(-93.7238825400975,60.4489109169293,25.4870538477205));
#18640=CARTESIAN_POINT('Ctrl Pts',(-93.7240626932482,60.448910925534,25.4870539887696));
#18641=CARTESIAN_POINT('Ctrl Pts',(-93.7242427241957,60.448910925534,25.4870539887696));
#18642=CARTESIAN_POINT('Ctrl Pts',(-93.7237705293145,60.4462776005596,25.4439995060169));
#18643=CARTESIAN_POINT('Ctrl Pts',(-93.7239279274782,60.4462776157122,25.4439997537592));
#18644=CARTESIAN_POINT('Ctrl Pts',(-93.724085325837,60.4462776232885,25.4439998776305));
#18645=CARTESIAN_POINT('Ctrl Pts',(-93.7242427241957,60.4462776232885,25.4439998776305));
#18646=CARTESIAN_POINT('',(-93.7242427170692,60.4469023318623,25.45171958985));
#18647=CARTESIAN_POINT('Origin',(-93.7242156321825,60.6700197970892,25.4512768732198));
#18648=CARTESIAN_POINT('Origin',(-93.7242427241957,60.6459045829729,25.4317901697235));
#18649=CARTESIAN_POINT('Origin',(-91.4881906418747,60.6459045829728,25.4317901697235));
#18650=CARTESIAN_POINT('Origin',(-93.7230237743165,60.6459045829728,25.4317901697235));
#18651=CARTESIAN_POINT('Origin',(-93.7242427241957,56.0293189014353,25.1317901697235));
#18652=CARTESIAN_POINT('',(-93.2245473106862,52.446353059643,25.1492399180748));
#18653=CARTESIAN_POINT('Origin',(-93.7242427241957,52.446353059643,25.1317901697235));
#18654=CARTESIAN_POINT('',(-93.2245473106862,56.0293189014353,25.1492399180748));
#18655=CARTESIAN_POINT('Origin',(-92.8921906418747,56.4881189014356,20.5299082132559));
#18656=CARTESIAN_POINT('',(-96.4164416400942,56.4881189014356,20.5299082132556));
#18657=CARTESIAN_POINT('',(-93.4986769480243,56.4342481190326,21.7637519833241));
#18658=CARTESIAN_POINT('Origin',(-96.4164416400942,58.3169189014356,20.5299082132559));
#18659=CARTESIAN_POINT('',(-96.4164416400942,60.1457189014356,20.5299082132554));
#18660=CARTESIAN_POINT('Origin',(-93.4189128402616,58.3169189014356,20.5299082132559));
#18661=CARTESIAN_POINT('Ctrl Pts',(-93.8902814378403,49.6921995153209,8.04783431853491));
#18662=CARTESIAN_POINT('Ctrl Pts',(-94.1901303204238,49.6915873215275,8.04783966083517));
#18663=CARTESIAN_POINT('Ctrl Pts',(-94.7096996381207,49.94307599902,8.04564504853944));
#18664=CARTESIAN_POINT('Ctrl Pts',(-94.8926346377149,50.4690727952339,8.04105494441063));
#18665=CARTESIAN_POINT('Ctrl Pts',(-94.892188750402,50.6941062795176,8.03909119248129));
#18666=CARTESIAN_POINT('Ctrl Pts',(-93.8902748965176,49.6898822559611,7.91549178721415));
#18667=CARTESIAN_POINT('Ctrl Pts',(-94.191152277379,49.6892676165277,7.91549626421868));
#18668=CARTESIAN_POINT('Ctrl Pts',(-94.711551055487,49.9417615813636,7.91365710700503));
#18669=CARTESIAN_POINT('Ctrl Pts',(-94.8931627877281,50.4688377942463,7.90982305814205));
#18670=CARTESIAN_POINT('Ctrl Pts',(-94.8921913430176,50.6941082957386,7.90818568201126));
#18671=CARTESIAN_POINT('Ctrl Pts',(-93.8904814098627,49.7965259542601,7.64963621931984));
#18672=CARTESIAN_POINT('Ctrl Pts',(-94.1589239229479,49.7959738604987,7.64963778287822));
#18673=CARTESIAN_POINT('Ctrl Pts',(-94.623979195066,50.0227757577746,7.64899547207085));
#18674=CARTESIAN_POINT('Ctrl Pts',(-94.784842187411,50.4934118850312,7.64765599384425));
#18675=CARTESIAN_POINT('Ctrl Pts',(-94.7834819111418,50.6938980441884,7.64708367390004));
#18676=CARTESIAN_POINT('Ctrl Pts',(-93.890984735419,50.0607745229002,7.5386588408807));
#18677=CARTESIAN_POINT('Ctrl Pts',(-94.0803780071039,50.0603869895112,7.5386588714281));
#18678=CARTESIAN_POINT('Ctrl Pts',(-94.4082529158263,50.2195859575412,7.53864630090614));
#18679=CARTESIAN_POINT('Ctrl Pts',(-94.5226997211092,50.5515844621933,7.53865575212609));
#18680=CARTESIAN_POINT('Ctrl Pts',(-94.5220907509291,50.6934002778159,7.53866870483978));
#18681=CARTESIAN_POINT('Ctrl Pts',(-93.8912389399565,50.1936380732611,7.53908475946089));
#18682=CARTESIAN_POINT('Ctrl Pts',(-94.040707903898,50.1933328689964,7.53908475907594));
#18683=CARTESIAN_POINT('Ctrl Pts',(-94.2997066782294,50.318710508571,7.53908491746233));
#18684=CARTESIAN_POINT('Ctrl Pts',(-94.3909087945739,50.5809530721926,7.53908483843171));
#18685=CARTESIAN_POINT('Ctrl Pts',(-94.3906902544136,50.6931489813279,7.53908470235435));
#18686=CARTESIAN_POINT('',(-93.8921906418747,49.6921971154638,8.04780853298716));
#18687=CARTESIAN_POINT('',(-93.8921906418747,50.192120963042,7.53908232976851));
#18688=CARTESIAN_POINT('Origin',(-93.8921906418747,50.192120963042,8.03908232976851));
#18689=CARTESIAN_POINT('',(-94.8921906418747,50.692197127064,8.03908232976851));
#18690=CARTESIAN_POINT('Origin',(-93.8921906418747,50.692197127064,8.0390823297685));
#18691=CARTESIAN_POINT('',(-94.3921906418747,50.692197127064,7.53908232976851));
#18692=CARTESIAN_POINT('Origin',(-94.3921906418747,50.692197127064,8.03908232976851));
#18693=CARTESIAN_POINT('Origin',(-93.8921906418747,50.692197127064,7.53908232976851));
#18694=CARTESIAN_POINT('Ctrl Pts',(-81.6740700559845,50.9818239197453,25.8509066955643));
#18695=CARTESIAN_POINT('Ctrl Pts',(-81.6740700559845,50.628340310187,25.8509066955643));
#18696=CARTESIAN_POINT('Ctrl Pts',(-81.907298340563,49.9596276483433,25.6675957114187));
#18697=CARTESIAN_POINT('Ctrl Pts',(-82.5934931198471,49.2222895389215,25.0461983272939));
#18698=CARTESIAN_POINT('Ctrl Pts',(-83.1202007588644,48.9895163241591,24.4492260494691));
#18699=CARTESIAN_POINT('Ctrl Pts',(-83.4104654296175,48.9821285294325,24.0644565254502));
#18700=CARTESIAN_POINT('Ctrl Pts',(-81.7744273359107,50.9818239197453,25.7706247352623));
#18701=CARTESIAN_POINT('Ctrl Pts',(-81.7744273359107,50.6647075598297,25.7706247352623));
#18702=CARTESIAN_POINT('Ctrl Pts',(-82.0036208711329,50.0658939003838,25.5866489312471));
#18703=CARTESIAN_POINT('Ctrl Pts',(-82.6643776190627,49.4298900140863,24.9723991434406));
#18704=CARTESIAN_POINT('Ctrl Pts',(-83.1538033478408,49.2610666024402,24.4066549625895));
#18705=CARTESIAN_POINT('Ctrl Pts',(-83.4129592637681,49.2792969410363,24.0611507446378));
#18706=CARTESIAN_POINT('Ctrl Pts',(-81.9774343037998,50.9818239197453,25.664496831081));
#18707=CARTESIAN_POINT('Ctrl Pts',(-81.9774343037998,50.7283098706203,25.664496831081));
#18708=CARTESIAN_POINT('Ctrl Pts',(-82.2105917487327,50.2530653201114,25.4931583842406));
#18709=CARTESIAN_POINT('Ctrl Pts',(-82.8809141441851,49.793301191989,24.9403433730112));
#18710=CARTESIAN_POINT('Ctrl Pts',(-83.3651670316526,49.7345382734185,24.4647744209586));
#18711=CARTESIAN_POINT('Ctrl Pts',(-83.6150511806018,49.7937386730078,24.2046264060791));
#18712=CARTESIAN_POINT('Ctrl Pts',(-82.2023585626484,50.9818239197453,25.6317901697235));
#18713=CARTESIAN_POINT('Ctrl Pts',(-82.2023585626484,50.7837910025793,25.6317901697235));
#18714=CARTESIAN_POINT('Ctrl Pts',(-82.4518373736734,50.4110950835215,25.5059106285293));
#18715=CARTESIAN_POINT('Ctrl Pts',(-83.1813650002272,50.0335511608191,25.0950269445907));
#18716=CARTESIAN_POINT('Ctrl Pts',(-83.7322445606182,49.954701924865,24.7296797365216));
#18717=CARTESIAN_POINT('Ctrl Pts',(-84.0308288003372,49.9796336808448,24.5150383349424));
#18718=CARTESIAN_POINT('Ctrl Pts',(-82.2987467722025,50.9818239197453,25.6317901697235));
#18719=CARTESIAN_POINT('Ctrl Pts',(-82.2987467722025,50.8050821149673,25.6317901697235));
#18720=CARTESIAN_POINT('Ctrl Pts',(-82.5552978852388,50.4707257840448,25.5309691284435));
#18721=CARTESIAN_POINT('Ctrl Pts',(-83.3101121424514,50.102056729334,25.1892005671748));
#18722=CARTESIAN_POINT('Ctrl Pts',(-83.8894905453704,49.9856701219522,24.8608658143713));
#18723=CARTESIAN_POINT('Ctrl Pts',(-84.2087816831989,49.9819762245889,24.6492425761608));
#18724=CARTESIAN_POINT('',(-81.940893172787,50.0322178301671,25.6299221376382));
#18725=CARTESIAN_POINT('',(-81.9588955554504,50.0010173915532,25.6144104090564));
#18726=CARTESIAN_POINT('Origin',(-82.2134064854432,50.2212626170945,25.3505557496664));
#18727=CARTESIAN_POINT('',(-81.6740700559845,50.9818239197453,25.8509066955643));
#18728=CARTESIAN_POINT('Ctrl Pts',(-81.6740700559845,50.9818239197453,25.8509066955643));
#18729=CARTESIAN_POINT('Ctrl Pts',(-81.6740700559845,50.6329729055421,25.8509066955643));
#18730=CARTESIAN_POINT('Ctrl Pts',(-81.7876476435909,50.3027511083648,25.7616378515274));
#18731=CARTESIAN_POINT('Ctrl Pts',(-81.940893172787,50.0322178301671,25.6299221376382));
#18732=CARTESIAN_POINT('',(-82.2987467722025,50.9818239197453,25.6317901697235));
#18733=CARTESIAN_POINT('Origin',(-82.2987467722025,50.9818239197453,26.6317901697235));
#18734=CARTESIAN_POINT('',(-84.2087816831989,49.9819762245889,24.6492425761608));
#18735=CARTESIAN_POINT('Ctrl Pts',(-82.2987467722025,50.9818239197453,25.6317901697235));
#18736=CARTESIAN_POINT('Ctrl Pts',(-82.2987467722025,50.8050821149673,25.6317901697235));
#18737=CARTESIAN_POINT('Ctrl Pts',(-82.5552978852388,50.4707257840448,25.5309691284435));
#18738=CARTESIAN_POINT('Ctrl Pts',(-83.3101121424514,50.102056729334,25.1892005671748));
#18739=CARTESIAN_POINT('Ctrl Pts',(-83.8894905453704,49.9856701219522,24.8608658143713));
#18740=CARTESIAN_POINT('Ctrl Pts',(-84.2087816831989,49.9819762245889,24.6492425761608));
#18741=CARTESIAN_POINT('',(-83.4104654296175,48.9821285294325,24.0644565254502));
#18742=CARTESIAN_POINT('Origin',(-84.2087816831989,48.9821285294325,24.6666949825981));
#18743=CARTESIAN_POINT('Ctrl Pts',(-81.9588955554504,50.0010173915532,25.6144104090564));
#18744=CARTESIAN_POINT('Ctrl Pts',(-82.1132243801943,49.7383873257831,25.4811031172313));
#18745=CARTESIAN_POINT('Ctrl Pts',(-82.598794530602,49.219946633042,25.0401896898267));
#18746=CARTESIAN_POINT('Ctrl Pts',(-83.1202007588644,48.9895163241591,24.4492260494691));
#18747=CARTESIAN_POINT('Ctrl Pts',(-83.4104654296175,48.9821285294325,24.0644565254502));
#18748=CARTESIAN_POINT('Origin',(-93.8921906418747,50.9818239197453,24.6317901697235));
#18749=CARTESIAN_POINT('',(-93.8921906418747,49.9819762245889,24.6492425761608));
#18750=CARTESIAN_POINT('',(-94.8921906418747,50.9818239197453,24.6317901697235));
#18751=CARTESIAN_POINT('Origin',(-93.8921906418747,50.9818239197453,24.6317901697235));
#18752=CARTESIAN_POINT('Origin',(-93.8921906418747,50.9818239197453,24.6317901697235));
#18753=CARTESIAN_POINT('Origin',(-93.8921906418747,50.9818239197453,24.6317901697235));
#18754=CARTESIAN_POINT('Origin',(-90.0841906418747,50.9818239197453,24.6317901697235));
#18755=CARTESIAN_POINT('',(-92.2251564836671,50.9615804092446,25.6315852488685));
#18756=CARTESIAN_POINT('Ctrl Pts',(-92.2251564836671,50.9613778546308,25.6315811270847));
#18757=CARTESIAN_POINT('Ctrl Pts',(-92.2786442603324,50.9613715416244,25.6315809979816));
#18758=CARTESIAN_POINT('Ctrl Pts',(-92.3321398104547,50.9631373066647,25.6316216005647));
#18759=CARTESIAN_POINT('Ctrl Pts',(-92.4288365775313,50.9694335143526,25.6317173860884));
#18760=CARTESIAN_POINT('Ctrl Pts',(-92.4721340525496,50.97338625471,25.6317672736512));
#18761=CARTESIAN_POINT('Ctrl Pts',(-92.5229170963186,50.979328442107,25.6317874629306));
#18762=CARTESIAN_POINT('Ctrl Pts',(-92.5304890670774,50.9802501197219,25.6317893198074));
#18763=CARTESIAN_POINT('Ctrl Pts',(-92.5413232826081,50.9816180213468,25.6317902668273));
#18764=CARTESIAN_POINT('Ctrl Pts',(-92.5420552651943,50.981720708652,25.6317901654731));
#18765=CARTESIAN_POINT('Ctrl Pts',(-92.5425675409039,50.9818006864976,25.6317901700177));
#18766=CARTESIAN_POINT('Ctrl Pts',(-92.5426980212538,50.9818268481616,25.6317901701667));
#18767=CARTESIAN_POINT('Ctrl Pts',(-92.5428570651007,50.981873689821,25.6317901686281));
#18768=CARTESIAN_POINT('Ctrl Pts',(-92.5429101241904,50.9818932626885,25.6317901676408));
#18769=CARTESIAN_POINT('Ctrl Pts',(-92.5430238920038,50.9819460584246,25.6317901626409));
#18770=CARTESIAN_POINT('Ctrl Pts',(-92.5430813877697,50.9819788021037,25.6317901582818));
#18771=CARTESIAN_POINT('Ctrl Pts',(-92.5432529322111,50.9820843810415,25.6317901384196));
#18772=CARTESIAN_POINT('Ctrl Pts',(-92.5434114018761,50.9821948474162,25.6317901135616));
#18773=CARTESIAN_POINT('Ctrl Pts',(-92.543861410092,50.9825200520896,25.6317899412444));
#18774=CARTESIAN_POINT('Ctrl Pts',(-92.5442133682753,50.9827793691324,25.6317897696293));
#18775=CARTESIAN_POINT('Ctrl Pts',(-92.5446649848059,50.9831150701971,25.6317893361884));
#18776=CARTESIAN_POINT('',(-90.0841906418747,49.9819762245889,24.6492425761608));
#18777=CARTESIAN_POINT('',(-84.0280974959815,50.9823453193299,25.6317894349805));
#18778=CARTESIAN_POINT('',(-90.0841906418747,50.9818239197453,25.6317901697235));
#18779=CARTESIAN_POINT('',(-84.3477454753947,50.9615804092446,25.6315852488685));
#18780=CARTESIAN_POINT('Ctrl Pts',(-84.0304272108407,50.984642262912,25.6317861981865));
#18781=CARTESIAN_POINT('Ctrl Pts',(-84.0309004758682,50.9842822445834,25.6317872128457));
#18782=CARTESIAN_POINT('Ctrl Pts',(-84.0313563442013,50.9839366563879,25.6317879926589));
#18783=CARTESIAN_POINT('Ctrl Pts',(-84.0325677311223,50.9830219256317,25.6317896225118));
#18784=CARTESIAN_POINT('Ctrl Pts',(-84.0332664326469,50.9822978273743,25.6317901336632));
#18785=CARTESIAN_POINT('Ctrl Pts',(-84.0342052715066,50.9818843362671,25.6317901681633));
#18786=CARTESIAN_POINT('Ctrl Pts',(-84.0342566077757,50.9818665266995,25.6317901689343));
#18787=CARTESIAN_POINT('Ctrl Pts',(-84.0343981736276,50.9818265281756,25.6317901700228));
#18788=CARTESIAN_POINT('Ctrl Pts',(-84.0345058553971,50.9818044463584,25.6317901698776));
#18789=CARTESIAN_POINT('Ctrl Pts',(-84.0347183049015,50.9817694526553,25.6317901682786));
#18790=CARTESIAN_POINT('Ctrl Pts',(-84.0347736249575,50.9817608385411,25.6317901677661));
#18791=CARTESIAN_POINT('Ctrl Pts',(-84.0352107510339,50.9816947476332,25.6317901630661));
#18792=CARTESIAN_POINT('Ctrl Pts',(-84.0362042016723,50.9815599140948,25.6317902403505));
#18793=CARTESIAN_POINT('Ctrl Pts',(-84.0468217459273,50.9802062487423,25.6317892612416));
#18794=CARTESIAN_POINT('Ctrl Pts',(-84.0543652824221,50.9792791250537,25.6317873417849));
#18795=CARTESIAN_POINT('Ctrl Pts',(-84.1036973964082,50.9734503749585,25.6317672302095));
#18796=CARTESIAN_POINT('Ctrl Pts',(-84.1455676891527,50.969562290918,25.6317189251477));
#18797=CARTESIAN_POINT('Ctrl Pts',(-84.240822775032,50.9631894483256,25.6316229042974));
#18798=CARTESIAN_POINT('Ctrl Pts',(-84.2942761131859,50.961371656461,25.6315810003307));
#18799=CARTESIAN_POINT('Ctrl Pts',(-84.3477454753946,50.9613779672397,25.6315811293876));
#18800=CARTESIAN_POINT('',(-90.0841906418747,50.9615804092447,25.6315852488685));
#18801=CARTESIAN_POINT('Ctrl Pts',(-83.4104654296175,75.5765092734386,24.0644565254502));
#18802=CARTESIAN_POINT('Ctrl Pts',(-83.12019343266,75.5691212922461,24.4492357609513));
#18803=CARTESIAN_POINT('Ctrl Pts',(-82.5934934066326,75.336351949325,25.0461983921714));
#18804=CARTESIAN_POINT('Ctrl Pts',(-81.9072919500011,74.5989979039615,25.6676011473665));
#18805=CARTESIAN_POINT('Ctrl Pts',(-81.6740700559845,73.9303064145181,25.8509066955643));
#18806=CARTESIAN_POINT('Ctrl Pts',(-81.6740700559845,73.5768138831259,25.8509066955643));
#18807=CARTESIAN_POINT('Ctrl Pts',(-83.4129592637681,75.2793408618349,24.0611507446378));
#18808=CARTESIAN_POINT('Ctrl Pts',(-83.1537968068132,75.2975716605599,24.4066636830256));
#18809=CARTESIAN_POINT('Ctrl Pts',(-82.6643800966356,75.1287517376221,24.9724001429645));
#18810=CARTESIAN_POINT('Ctrl Pts',(-82.0036160512827,74.4927332717712,25.5866550103321));
#18811=CARTESIAN_POINT('Ctrl Pts',(-81.7744273359107,73.893938246975,25.7706247352623));
#18812=CARTESIAN_POINT('Ctrl Pts',(-81.7744273359107,73.5768138831259,25.7706247352623));
#18813=CARTESIAN_POINT('Ctrl Pts',(-83.615057195522,74.7649081737142,24.2046311015106));
#18814=CARTESIAN_POINT('Ctrl Pts',(-83.3651667395624,74.8241100675062,24.4647856824578));
#18815=CARTESIAN_POINT('Ctrl Pts',(-82.8809162158325,74.7653409719996,24.9403454443991));
#18816=CARTESIAN_POINT('Ctrl Pts',(-82.2105872687002,74.3055656577712,25.4931649234355));
#18817=CARTESIAN_POINT('Ctrl Pts',(-81.9774344364095,73.8303343308778,25.6644972593609));
#18818=CARTESIAN_POINT('Ctrl Pts',(-81.9774344364095,73.5768138831259,25.6644972593609));
#18819=CARTESIAN_POINT('Ctrl Pts',(-84.0308288003372,74.5790041220264,24.5150383349423));
#18820=CARTESIAN_POINT('Ctrl Pts',(-83.7322370244302,74.6039365072772,24.7296851540142));
#18821=CARTESIAN_POINT('Ctrl Pts',(-83.1813649349867,74.5250887338612,25.0950265711809));
#18822=CARTESIAN_POINT('Ctrl Pts',(-82.4518303292081,74.1475358117895,25.5059139858597));
#18823=CARTESIAN_POINT('Ctrl Pts',(-82.2023585626484,73.7748517985887,25.6317901697235));
#18824=CARTESIAN_POINT('Ctrl Pts',(-82.2023585626484,73.5768138831259,25.6317901697235));
#18825=CARTESIAN_POINT('Ctrl Pts',(-84.2087816831989,74.5766615782823,24.6492425761608));
#18826=CARTESIAN_POINT('Ctrl Pts',(-83.8894824865457,74.572967587686,24.8608711556862));
#18827=CARTESIAN_POINT('Ctrl Pts',(-83.3101124579154,74.4565829162235,25.1892006028574));
#18828=CARTESIAN_POINT('Ctrl Pts',(-82.5552908556209,74.0879058935426,25.5309721182146));
#18829=CARTESIAN_POINT('Ctrl Pts',(-82.2987467722025,73.7535601488182,25.6317901697235));
#18830=CARTESIAN_POINT('Ctrl Pts',(-82.2987467722025,73.5768138831259,25.6317901697235));
#18831=CARTESIAN_POINT('',(-81.9588949147702,74.5576210342226,25.6144109588842));
#18832=CARTESIAN_POINT('',(-81.9408923497602,74.5264206915073,25.6299228535627));
#18833=CARTESIAN_POINT('Origin',(-82.2133203213046,74.3374884133971,25.3506463448921));
#18834=CARTESIAN_POINT('',(-83.4104654296175,75.5765092734387,24.0644565254502));
#18835=CARTESIAN_POINT('Ctrl Pts',(-83.4104654296175,75.5765092734386,24.0644565254502));
#18836=CARTESIAN_POINT('Ctrl Pts',(-83.12019343266,75.5691212922461,24.4492357609513));
#18837=CARTESIAN_POINT('Ctrl Pts',(-82.5987961789686,75.3386954518337,25.0401882217327));
#18838=CARTESIAN_POINT('Ctrl Pts',(-82.1132226709879,74.820245867398,25.4811045103031));
#18839=CARTESIAN_POINT('Ctrl Pts',(-81.9588949147702,74.5576210342226,25.6144109588842));
#18840=CARTESIAN_POINT('',(-84.2087816831989,74.5766615782823,24.6492425761608));
#18841=CARTESIAN_POINT('Origin',(-84.2087816831989,75.5765092734387,24.6666949825981));
#18842=CARTESIAN_POINT('',(-82.2987467722025,73.5768138831259,25.6317901697235));
#18843=CARTESIAN_POINT('Ctrl Pts',(-84.2087816831989,74.5766615782823,24.6492425761608));
#18844=CARTESIAN_POINT('Ctrl Pts',(-83.8894824865457,74.572967587686,24.8608711556862));
#18845=CARTESIAN_POINT('Ctrl Pts',(-83.3101124579154,74.4565829162235,25.1892006028574));
#18846=CARTESIAN_POINT('Ctrl Pts',(-82.5552908556209,74.0879058935426,25.5309721182146));
#18847=CARTESIAN_POINT('Ctrl Pts',(-82.2987467722025,73.7535601488182,25.6317901697235));
#18848=CARTESIAN_POINT('Ctrl Pts',(-82.2987467722025,73.5768138831259,25.6317901697235));
#18849=CARTESIAN_POINT('',(-81.6740700559845,73.5768138831259,25.8509066955643));
#18850=CARTESIAN_POINT('Origin',(-82.2987467722025,73.5768138831259,26.6317901697235));
#18851=CARTESIAN_POINT('Ctrl Pts',(-81.9408923497602,74.5264206915073,25.6299228535627));
#18852=CARTESIAN_POINT('Ctrl Pts',(-81.7876460085282,74.2558895985919,25.7616393378366));
#18853=CARTESIAN_POINT('Ctrl Pts',(-81.6740700559845,73.9256759706592,25.8509066955643));
#18854=CARTESIAN_POINT('Ctrl Pts',(-81.6740700559845,73.5768138831259,25.8509066955643));
#18855=CARTESIAN_POINT('Origin',(-82.2987467722025,-125.319333208281,26.6317901697234));
#18856=CARTESIAN_POINT('',(-81.6740700559845,-125.319333208281,25.8509066955642));
#18857=CARTESIAN_POINT('',(-82.2987467722025,-125.319333208281,25.6317901697234));
#18858=CARTESIAN_POINT('Origin',(-86.852271590558,75.9012106351165,6.0645664306217));
#18859=CARTESIAN_POINT('',(-86.5737978042312,74.7621684693946,14.0215599020933));
#18860=CARTESIAN_POINT('',(-85.6082509762837,75.7620161645522,13.0390123085306));
#18861=CARTESIAN_POINT('Origin',(-86.5737978042312,75.7620161645511,14.0390123085306));
#18862=CARTESIAN_POINT('',(-86.420601991014,74.685593900582,18.4085140112619));
#18863=CARTESIAN_POINT('',(-86.852271590558,74.9013629399601,6.04711402418442));
#18864=CARTESIAN_POINT('',(-85.4212111639949,75.6854415957384,18.3910669209967));
#18865=CARTESIAN_POINT('Origin',(-86.420601991014,75.6854415957384,18.4259664176992));
#18866=CARTESIAN_POINT('',(-85.6081090294241,75.7788620564984,13.0390123085306));
#18867=CARTESIAN_POINT('',(-85.8528807635389,75.9012106351165,6.0296669339192));
#18868=CARTESIAN_POINT('Origin',(-86.6087185737281,75.7794712294819,13.0390123083814));
#18869=CARTESIAN_POINT('Ctrl Pts',(-85.4212111639949,75.6854415957384,18.3910669209967));
#18870=CARTESIAN_POINT('Ctrl Pts',(-85.3500865084397,75.6463349537984,20.4278105721344));
#18871=CARTESIAN_POINT('Ctrl Pts',(-84.6378184539848,75.607747770971,22.4374998663305));
#18872=CARTESIAN_POINT('Ctrl Pts',(-83.4104654296175,75.5765092734387,24.0644565254502));
#18873=CARTESIAN_POINT('Ctrl Pts',(-85.4213932187656,75.3864038070446,18.3858535544717));
#18874=CARTESIAN_POINT('Ctrl Pts',(-85.3513844637711,75.3479881299611,20.4220348123234));
#18875=CARTESIAN_POINT('Ctrl Pts',(-84.6396256433439,75.3100360337577,22.4336607509669));
#18876=CARTESIAN_POINT('Ctrl Pts',(-83.412959263768,75.2793408618349,24.0611507446378));
#18877=CARTESIAN_POINT('Ctrl Pts',(-85.6726488026549,74.8688788749725,18.385594161509));
#18878=CARTESIAN_POINT('Ctrl Pts',(-85.6014167683746,74.8315631797084,20.4738246173418));
#18879=CARTESIAN_POINT('Ctrl Pts',(-84.8728946628021,74.7947373414689,22.5350349042201));
#18880=CARTESIAN_POINT('Ctrl Pts',(-83.615057195522,74.7649081737142,24.2046311015107));
#18881=CARTESIAN_POINT('Ctrl Pts',(-86.1964261307302,74.6857305040793,18.4006880021422));
#18882=CARTESIAN_POINT('Ctrl Pts',(-86.120283780391,74.6474282985446,20.595544242576));
#18883=CARTESIAN_POINT('Ctrl Pts',(-85.3532971241776,74.609608078717,22.7613306401396));
#18884=CARTESIAN_POINT('Ctrl Pts',(-84.0308288003372,74.5790041220264,24.5150383349424));
#18885=CARTESIAN_POINT('Ctrl Pts',(-86.420601991014,74.685593900582,18.4085140112619));
#18886=CARTESIAN_POINT('Ctrl Pts',(-86.3423648699033,74.646487258642,20.6489320275134));
#18887=CARTESIAN_POINT('Ctrl Pts',(-85.5588700100029,74.6079000758146,22.8595902511291));
#18888=CARTESIAN_POINT('Ctrl Pts',(-84.2087816831989,74.5766615782823,24.6492425761608));
#18889=CARTESIAN_POINT('Origin',(-77.7569599311333,75.6762891615197,18.8677420166587));
#18890=CARTESIAN_POINT('Origin',(-75.4273028938039,74.6922948033719,18.0246195475344));
#18891=CARTESIAN_POINT('Ctrl Pts',(-94.8921887411312,73.8645269557142,8.03909135015815));
#18892=CARTESIAN_POINT('Ctrl Pts',(-94.8926357464458,74.0895619959496,8.0410551161611));
#18893=CARTESIAN_POINT('Ctrl Pts',(-94.7096807883429,74.6155460757483,8.04564511048523));
#18894=CARTESIAN_POINT('Ctrl Pts',(-94.1901273528703,74.8670519770482,8.04783987362407));
#18895=CARTESIAN_POINT('Ctrl Pts',(-93.8902768699755,74.8664382745878,8.04783451815713));
#18896=CARTESIAN_POINT('Ctrl Pts',(-94.8921913781722,73.8645249346827,7.90818577942912));
#18897=CARTESIAN_POINT('Ctrl Pts',(-94.8931639270151,74.0897969778074,7.90982316727756));
#18898=CARTESIAN_POINT('Ctrl Pts',(-94.7115394020031,74.6168710387961,7.91365716651585));
#18899=CARTESIAN_POINT('Ctrl Pts',(-94.1911493053516,74.8693717198535,7.91549640810562));
#18900=CARTESIAN_POINT('Ctrl Pts',(-93.8902703129271,74.8687555914888,7.91549192016945));
#18901=CARTESIAN_POINT('Ctrl Pts',(-94.7834747838933,73.8647356900597,7.64708916870206));
#18902=CARTESIAN_POINT('Ctrl Pts',(-94.7848360694878,74.0652231418786,7.64766148734465));
#18903=CARTESIAN_POINT('Ctrl Pts',(-94.6239540287694,74.5358411394329,7.6490011441022));
#18904=CARTESIAN_POINT('Ctrl Pts',(-94.1589211603176,74.7626578581831,7.64964349587957));
#18905=CARTESIAN_POINT('Ctrl Pts',(-93.8904773211852,74.7621044056198,7.64964192847508));
#18906=CARTESIAN_POINT('Ctrl Pts',(-94.5220883807811,73.8652346511079,7.53866769111911));
#18907=CARTESIAN_POINT('Ctrl Pts',(-94.5226980471261,74.0070509035267,7.53865473401109));
#18908=CARTESIAN_POINT('Ctrl Pts',(-94.408240670957,74.3390426245888,7.53864479874705));
#18909=CARTESIAN_POINT('Ctrl Pts',(-94.0803754153509,74.4982493723981,7.53865783443231));
#18910=CARTESIAN_POINT('Ctrl Pts',(-93.8909818548292,74.4978608915997,7.53865780267896));
#18911=CARTESIAN_POINT('Ctrl Pts',(-94.3906866623752,73.865486551111,7.53908471386897));
#18912=CARTESIAN_POINT('Ctrl Pts',(-94.3909057496103,73.9776824276285,7.53908485029283));
#18913=CARTESIAN_POINT('Ctrl Pts',(-94.299694302211,74.2399167201423,7.53908493500674));
#18914=CARTESIAN_POINT('Ctrl Pts',(-94.040705342404,74.3653020516607,7.53908477085445));
#18915=CARTESIAN_POINT('Ctrl Pts',(-93.8912366699143,74.3649960974458,7.53908477125437));
#18916=CARTESIAN_POINT('',(-94.8921906418747,73.8664406758073,8.03908232976851));
#18917=CARTESIAN_POINT('',(-94.3921906418747,73.8664406758073,7.53908232976851));
#18918=CARTESIAN_POINT('Origin',(-94.3921906418747,73.8664406758073,8.03908232976851));
#18919=CARTESIAN_POINT('',(-93.8921906418747,74.8664406874074,8.04780853298716));
#18920=CARTESIAN_POINT('Origin',(-93.8921906418747,73.8664406758073,8.03908232976852));
#18921=CARTESIAN_POINT('',(-93.8921906418747,74.3665168398292,7.53908232976851));
#18922=CARTESIAN_POINT('Origin',(-93.8921906418747,74.3665168398292,8.03908232976851));
#18923=CARTESIAN_POINT('Origin',(-93.8921906418747,73.8664406758073,7.53908232976851));
#18924=CARTESIAN_POINT('Origin',(-93.8921906418747,73.5768138831259,24.6317901697235));
#18925=CARTESIAN_POINT('',(-94.8921906418747,73.5768138831259,24.6317901697235));
#18926=CARTESIAN_POINT('Origin',(-93.8921906418747,73.5768138831259,24.6317901697235));
#18927=CARTESIAN_POINT('',(-93.8921906418747,74.5766615782823,24.6492425761608));
#18928=CARTESIAN_POINT('Origin',(-93.8921906418747,73.5768138831259,24.6317901697235));
#18929=CARTESIAN_POINT('Origin',(-93.8921906418747,73.5768138831259,24.6317901697235));
#18930=CARTESIAN_POINT('Origin',(-90.0841906418747,73.5768138831259,24.6317901697235));
#18931=CARTESIAN_POINT('',(-84.3477454753946,73.5970573936264,25.6315852488685));
#18932=CARTESIAN_POINT('',(-84.0275686574134,73.5768138831259,25.6317901697235));
#18933=CARTESIAN_POINT('Ctrl Pts',(-84.3477454753946,73.5972600587273,25.6315811248252));
#18934=CARTESIAN_POINT('Ctrl Pts',(-84.2942576273318,73.5972663717955,25.6315809957201));
#18935=CARTESIAN_POINT('Ctrl Pts',(-84.2407620384817,73.5955005219438,25.6316216006563));
#18936=CARTESIAN_POINT('Ctrl Pts',(-84.1440884923863,73.589205534862,25.6317173667357));
#18937=CARTESIAN_POINT('Ctrl Pts',(-84.1008142544581,73.5852553457671,25.6317672231375));
#18938=CARTESIAN_POINT('Ctrl Pts',(-84.0500513763541,73.5793166641084,25.6317874448218));
#18939=CARTESIAN_POINT('Ctrl Pts',(-84.0424739239558,73.5783944883706,25.6317893104063));
#18940=CARTESIAN_POINT('Ctrl Pts',(-84.0316015586442,73.5770219496871,25.6317902679045));
#18941=CARTESIAN_POINT('Ctrl Pts',(-84.0308623837896,73.5769182712195,25.6317901653472));
#18942=CARTESIAN_POINT('Ctrl Pts',(-84.0303453067737,73.5768378227689,25.6317901700197));
#18943=CARTESIAN_POINT('Ctrl Pts',(-84.030212879348,73.5768113979193,25.6317901701789));
#18944=CARTESIAN_POINT('Ctrl Pts',(-84.030050016174,73.5767635246609,25.6317901686102));
#18945=CARTESIAN_POINT('Ctrl Pts',(-84.0299950788982,73.5767431268524,25.6317901675759));
#18946=CARTESIAN_POINT('Ctrl Pts',(-84.0298777324008,73.5766880174034,25.6317901622068));
#18947=CARTESIAN_POINT('Ctrl Pts',(-84.0298185009039,73.576653886966,25.6317901575104));
#18948=CARTESIAN_POINT('Ctrl Pts',(-84.0296434612954,73.5765452669827,25.631790136412));
#18949=CARTESIAN_POINT('Ctrl Pts',(-84.0294797608798,73.5764310322363,25.6317901123232));
#18950=CARTESIAN_POINT('Ctrl Pts',(-84.0290099498853,73.576090498852,25.6317899212484));
#18951=CARTESIAN_POINT('Ctrl Pts',(-84.0286725449403,73.5758418456864,25.6317897492981));
#18952=CARTESIAN_POINT('Ctrl Pts',(-84.0282386858372,73.5755193460751,25.63178933181));
#18953=CARTESIAN_POINT('',(-90.0841906418747,73.5768138831259,25.6317901697235));
#18954=CARTESIAN_POINT('',(-90.0841906418747,74.5766615782823,24.6492425761608));
#18955=CARTESIAN_POINT('',(-92.2251564836671,73.5970573936263,25.6315852488685));
#18956=CARTESIAN_POINT('Ctrl Pts',(-92.5424700945664,73.5739908740529,25.6317861850254));
#18957=CARTESIAN_POINT('Ctrl Pts',(-92.5417958003489,73.5745038035464,25.6317876330358));
#18958=CARTESIAN_POINT('Ctrl Pts',(-92.5411913153469,73.5749612530066,25.6317885339077));
#18959=CARTESIAN_POINT('Ctrl Pts',(-92.5396507376593,73.5761207362832,25.6317902173277));
#18960=CARTESIAN_POINT('Ctrl Pts',(-92.539291755181,73.5763817390223,25.631790084699));
#18961=CARTESIAN_POINT('Ctrl Pts',(-92.5389992580385,73.5765836349621,25.6317901458568));
#18962=CARTESIAN_POINT('Ctrl Pts',(-92.5389160712056,73.5766371266002,25.63179015493));
#18963=CARTESIAN_POINT('Ctrl Pts',(-92.5387794308636,73.5767125543648,25.631790165193));
#18964=CARTESIAN_POINT('Ctrl Pts',(-92.5387184532248,73.5767406836284,25.6317901673249));
#18965=CARTESIAN_POINT('Ctrl Pts',(-92.5385910216974,73.5767844844308,25.6317901694936));
#18966=CARTESIAN_POINT('Ctrl Pts',(-92.5385278380717,73.5768011900358,25.6317901697757));
#18967=CARTESIAN_POINT('Ctrl Pts',(-92.5383869438691,73.576831375989,25.6317901696669));
#18968=CARTESIAN_POINT('Ctrl Pts',(-92.5383164650986,73.5768440694765,25.631790169326));
#18969=CARTESIAN_POINT('Ctrl Pts',(-92.5381929688463,73.5768648800754,25.6317901684733));
#18970=CARTESIAN_POINT('Ctrl Pts',(-92.5381305161861,73.5768746928962,25.631790167915));
#18971=CARTESIAN_POINT('Ctrl Pts',(-92.537685302549,73.5769423431075,25.6317901631926));
#18972=CARTESIAN_POINT('Ctrl Pts',(-92.5366938009538,73.5770769622937,25.6317902408316));
#18973=CARTESIAN_POINT('Ctrl Pts',(-92.5260823356603,73.5784299986207,25.6317892627337));
#18974=CARTESIAN_POINT('Ctrl Pts',(-92.5185410431769,73.5793569429937,25.6317873461338));
#18975=CARTESIAN_POINT('Ctrl Pts',(-92.4692089182498,73.5851863123286,25.6317672429496));
#18976=CARTESIAN_POINT('Ctrl Pts',(-92.4273358042128,73.5890750455708,25.6317189319132));
#18977=CARTESIAN_POINT('Ctrl Pts',(-92.3320786741796,73.5954485250953,25.6316229020616));
#18978=CARTESIAN_POINT('Ctrl Pts',(-92.2786256256293,73.5972664415398,25.6315809942934));
#18979=CARTESIAN_POINT('Ctrl Pts',(-92.2251564836671,73.5972601306448,25.6315811233545));
#18980=CARTESIAN_POINT('',(-90.0841906418747,73.5970573936263,25.6315852488685));
#18981=CARTESIAN_POINT('Origin',(-93.8921906418747,73.6345439934939,21.3244343617993));
#18982=CARTESIAN_POINT('',(-94.8921906418747,73.6345439934939,21.3244343617993));
#18983=CARTESIAN_POINT('',(-93.8921906418747,74.6343916886503,21.3418867682366));
#18984=CARTESIAN_POINT('Origin',(-93.8921906418747,56.0293189014353,24.6317901697235));
#18985=CARTESIAN_POINT('',(-94.8921906418747,56.0293189014353,24.6317901697235));
#18986=CARTESIAN_POINT('Origin',(-90.0841906418747,74.3665168398292,8.03908232976851));
#18987=CARTESIAN_POINT('',(-92.4889731003646,74.8664406874074,8.04780853298716));
#18988=CARTESIAN_POINT('',(-92.4889731003646,74.3665168398292,7.53908232976851));
#18989=CARTESIAN_POINT('Origin',(-92.4889731003646,74.3665168398292,8.03908232976851));
#18990=CARTESIAN_POINT('',(-90.0841906418747,74.3665168398292,7.53908232976851));
#18991=CARTESIAN_POINT('',(-90.0841906418747,74.8664406874074,8.04780853298716));
#18992=CARTESIAN_POINT('Ctrl Pts',(-90.9889729643578,75.8659270285032,7.53908232976851));
#18993=CARTESIAN_POINT('Ctrl Pts',(-90.9889424274429,75.4172013159693,7.53908232976852));
#18994=CARTESIAN_POINT('Ctrl Pts',(-91.3657157267282,74.6406914502283,7.53908232976852));
#18995=CARTESIAN_POINT('Ctrl Pts',(-92.1523631222891,74.366494618613,7.53908232976852));
#18996=CARTESIAN_POINT('Ctrl Pts',(-92.4890685999942,74.3665168429809,7.53908232976851));
#18997=CARTESIAN_POINT('Ctrl Pts',(-91.1227814465631,75.8659184934065,7.53908233299336));
#18998=CARTESIAN_POINT('Ctrl Pts',(-91.1231931638389,75.4573150605234,7.53906717329922));
#18999=CARTESIAN_POINT('Ctrl Pts',(-91.4660938750136,74.7507096867597,7.53904400437952));
#19000=CARTESIAN_POINT('Ctrl Pts',(-92.1820899172554,74.4995096088902,7.5390603342514));
#19001=CARTESIAN_POINT('Ctrl Pts',(-92.4890601661905,74.4988707907146,7.53908233600846));
#19002=CARTESIAN_POINT('Ctrl Pts',(-91.3890623204414,75.8659015861747,7.65274369222532));
#19003=CARTESIAN_POINT('Ctrl Pts',(-91.3903152623652,75.5367766221873,7.65352728679671));
#19004=CARTESIAN_POINT('Ctrl Pts',(-91.665443880059,74.9694179800583,7.65357197039505));
#19005=CARTESIAN_POINT('Ctrl Pts',(-92.2410013491326,74.7642168294928,7.6513125579111));
#19006=CARTESIAN_POINT('Ctrl Pts',(-92.4890434523941,74.7623179461542,7.65015234340835));
#19007=CARTESIAN_POINT('Ctrl Pts',(-91.493351364082,75.8658948476141,7.92283891519465));
#19008=CARTESIAN_POINT('Ctrl Pts',(-91.4939694238797,75.5684469927026,7.92503802285853));
#19009=CARTESIAN_POINT('Ctrl Pts',(-91.7438273618085,75.0540145437319,7.92515108441367));
#19010=CARTESIAN_POINT('Ctrl Pts',(-92.2651981210586,74.8697519328358,7.91878929617527));
#19011=CARTESIAN_POINT('Ctrl Pts',(-92.4890365875542,74.8687638487703,7.91550739053217));
#19012=CARTESIAN_POINT('Ctrl Pts',(-91.4886666106599,75.8658952196322,8.05658257587016));
#19013=CARTESIAN_POINT('Ctrl Pts',(-91.4885549278026,75.5666985685987,8.0591899588927));
#19014=CARTESIAN_POINT('Ctrl Pts',(-91.739733018556,75.0490217824884,8.05932203705425));
#19015=CARTESIAN_POINT('Ctrl Pts',(-92.2644295317902,74.8663562887456,8.05177168745427));
#19016=CARTESIAN_POINT('Ctrl Pts',(-92.4890368056283,74.8664398244607,8.04785794353982));
#19017=CARTESIAN_POINT('',(-91.5067381180051,74.7325745962549,7.53908232976851));
#19018=CARTESIAN_POINT('',(-91.4886683746193,75.8658315724237,8.05653207811977));
#19019=CARTESIAN_POINT('Ctrl Pts',(-91.506738118005,74.732807960531,7.53908232976852));
#19020=CARTESIAN_POINT('Ctrl Pts',(-91.5067383108509,74.7671379774406,7.53907680738617));
#19021=CARTESIAN_POINT('Ctrl Pts',(-91.5066644179516,74.8015219577409,7.54119282316698));
#19022=CARTESIAN_POINT('Ctrl Pts',(-91.5059115233244,74.9918123339617,7.56275290440528));
#19023=CARTESIAN_POINT('Ctrl Pts',(-91.5039808422358,75.1499308973798,7.6180403770694));
#19024=CARTESIAN_POINT('Ctrl Pts',(-91.499812264458,75.3929030347319,7.73741282614426));
#19025=CARTESIAN_POINT('Ctrl Pts',(-91.4976996868574,75.491530157535,7.79790913339129));
#19026=CARTESIAN_POINT('Ctrl Pts',(-91.4933496717661,75.6787034117354,7.92247726733177));
#19027=CARTESIAN_POINT('Ctrl Pts',(-91.4910034886634,75.7716833046741,7.9896631609089));
#19028=CARTESIAN_POINT('Ctrl Pts',(-91.4887259690112,75.8635086600553,8.05488279052644));
#19029=CARTESIAN_POINT('Ctrl Pts',(-91.4886971701413,75.8646700417084,8.0557074822565));
#19030=CARTESIAN_POINT('Ctrl Pts',(-91.4886683746193,75.8658315724238,8.05653207811965));
#19031=CARTESIAN_POINT('Origin',(-92.489887277558,75.8667453318951,7.53908232976851));
#19032=CARTESIAN_POINT('Origin',(-92.489887277558,75.8667453318951,8.03908232976852));
#19033=CARTESIAN_POINT('Origin',(-94.3921906418747,68.5293189014353,8.03908232976851));
#19034=CARTESIAN_POINT('',(-94.8921906418747,68.5293189014353,8.03908232976851));
#19035=CARTESIAN_POINT('',(-94.3921906418747,68.5293189014353,7.53908232976851));
#19036=CARTESIAN_POINT('Origin',(-93.8921906418747,50.7706024442093,12.5309199406727));
#19037=CARTESIAN_POINT('',(-93.8921906418747,49.7707547490529,12.5483723471099));
#19038=CARTESIAN_POINT('',(-94.8921906418747,50.7706024442093,12.5309199406727));
#19039=CARTESIAN_POINT('Ctrl Pts',(-83.4104654296175,48.9821285294325,24.0644565254502));
#19040=CARTESIAN_POINT('Ctrl Pts',(-84.6378184539848,48.9508900319001,22.4374998663305));
#19041=CARTESIAN_POINT('Ctrl Pts',(-85.3500865084397,48.9123028490728,20.4278105721344));
#19042=CARTESIAN_POINT('Ctrl Pts',(-85.4212111639949,48.8731962071328,18.3910669209967));
#19043=CARTESIAN_POINT('Ctrl Pts',(-83.4129592637681,49.2792969410362,24.0611507446378));
#19044=CARTESIAN_POINT('Ctrl Pts',(-84.6396256433439,49.2486017691134,22.4336607509669));
#19045=CARTESIAN_POINT('Ctrl Pts',(-85.3513844637711,49.2106496729101,20.4220348123234));
#19046=CARTESIAN_POINT('Ctrl Pts',(-85.4213932187656,49.1722339958265,18.3858535544717));
#19047=CARTESIAN_POINT('Ctrl Pts',(-83.6150511602867,49.7937387035529,24.2046263902206));
#19048=CARTESIAN_POINT('Ctrl Pts',(-84.8728886275668,49.7639095357982,22.53503019293));
#19049=CARTESIAN_POINT('Ctrl Pts',(-85.6014089894382,49.7270839613497,20.4738241826967));
#19050=CARTESIAN_POINT('Ctrl Pts',(-85.6726410237185,49.6897682660856,18.3855937268639));
#19051=CARTESIAN_POINT('Ctrl Pts',(-84.0308288003372,49.9796336808448,24.5150383349424));
#19052=CARTESIAN_POINT('Ctrl Pts',(-85.3532971241776,49.9490297241541,22.7613306401396));
#19053=CARTESIAN_POINT('Ctrl Pts',(-86.120283780391,49.9112095043266,20.595544242576));
#19054=CARTESIAN_POINT('Ctrl Pts',(-86.1964261307302,49.8729072987919,18.4006880021422));
#19055=CARTESIAN_POINT('Ctrl Pts',(-84.2087816831989,49.9819762245889,24.6492425761608));
#19056=CARTESIAN_POINT('Ctrl Pts',(-85.5588700100029,49.9507377270565,22.8595902511291));
#19057=CARTESIAN_POINT('Ctrl Pts',(-86.3423648699033,49.9121505442292,20.6489320275134));
#19058=CARTESIAN_POINT('Ctrl Pts',(-86.420601991014,49.8730439022892,18.4085140112619));
#19059=CARTESIAN_POINT('',(-86.420601991014,49.8730439022892,18.4085140112619));
#19060=CARTESIAN_POINT('',(-85.4212111639949,48.8731962071328,18.3910669209967));
#19061=CARTESIAN_POINT('Origin',(-86.420601991014,48.8731962071328,18.4259664176992));
#19062=CARTESIAN_POINT('Origin',(-77.7569599311289,48.8823486413521,18.86774201666));
#19063=CARTESIAN_POINT('Origin',(-75.4273028938039,49.8663429994993,18.0246195475344));
#19064=CARTESIAN_POINT('Origin',(-87.2731496524764,48.4470522532105,-5.98780435169405));
#19065=CARTESIAN_POINT('',(-86.2737588254573,48.4470522532105,-6.02270384839655));
#19066=CARTESIAN_POINT('',(-86.5737978042323,49.796469333476,14.0215599020612));
#19067=CARTESIAN_POINT('',(-87.2731496524764,49.4468999483669,-6.00525675813133));
#19068=CARTESIAN_POINT('Origin',(-86.5737978042323,48.7966216383196,14.0390123084985));
#19069=CARTESIAN_POINT('Origin',(-94.3921906418747,68.5293189014353,8.03908232976851));
#19070=CARTESIAN_POINT('',(-94.3921906418747,68.5293189014353,7.53908232976851));
#19071=CARTESIAN_POINT('',(-94.8921906418747,68.5293189014353,8.03908232976851));
#19072=CARTESIAN_POINT('Origin',(-90.0841906418747,50.192120963042,8.03908232976851));
#19073=CARTESIAN_POINT('',(-92.4889731003646,50.192120963042,7.53908232976851));
#19074=CARTESIAN_POINT('',(-92.4889731003646,49.6921971154638,8.04780853298716));
#19075=CARTESIAN_POINT('Origin',(-92.4889731003646,50.192120963042,8.03908232976851));
#19076=CARTESIAN_POINT('',(-90.0841906418747,49.6921971154638,8.04780853298716));
#19077=CARTESIAN_POINT('',(-90.0841906418747,50.192120963042,7.53908232976851));
#19078=CARTESIAN_POINT('Ctrl Pts',(-92.4890698852591,50.1921209598052,7.53908232976851));
#19079=CARTESIAN_POINT('Ctrl Pts',(-92.1523639824622,50.1921434806383,7.53908232976851));
#19080=CARTESIAN_POINT('Ctrl Pts',(-91.3656884016013,49.9179791235916,7.53908232976851));
#19081=CARTESIAN_POINT('Ctrl Pts',(-90.9889420187458,49.141435637342,7.53908232976851));
#19082=CARTESIAN_POINT('Ctrl Pts',(-90.9889729644456,48.692709489688,7.53908232976851));
#19083=CARTESIAN_POINT('Ctrl Pts',(-92.4890613379507,50.0597670145948,7.53908233609246));
#19084=CARTESIAN_POINT('Ctrl Pts',(-92.1820907004126,50.0591284653723,7.53906033415322));
#19085=CARTESIAN_POINT('Ctrl Pts',(-91.4660660926789,49.8079597378867,7.53904541653856));
#19086=CARTESIAN_POINT('Ctrl Pts',(-91.1231927921237,49.1013219691207,7.5390671732085));
#19087=CARTESIAN_POINT('Ctrl Pts',(-91.1227814453847,48.6927181396529,7.53908233303678));
#19088=CARTESIAN_POINT('Ctrl Pts',(-92.4890443992007,49.7963119424128,7.65014487127537));
#19089=CARTESIAN_POINT('Ctrl Pts',(-92.2410020282619,49.794413272795,7.65130508878364));
#19090=CARTESIAN_POINT('Ctrl Pts',(-91.6654321881426,49.5892334691325,7.65356415779293));
#19091=CARTESIAN_POINT('Ctrl Pts',(-91.3903232815495,49.0218604927411,7.653519573408));
#19092=CARTESIAN_POINT('Ctrl Pts',(-91.3890706337587,48.6927352744423,7.65273597594975));
#19093=CARTESIAN_POINT('Ctrl Pts',(-92.4890374419735,49.6898737765728,7.91550783340976));
#19094=CARTESIAN_POINT('Ctrl Pts',(-92.2651987336273,49.6888858887861,7.91878974825352));
#19095=CARTESIAN_POINT('Ctrl Pts',(-91.7437968549957,49.5046534043675,7.92515182195304));
#19096=CARTESIAN_POINT('Ctrl Pts',(-91.4939693303478,48.9901901923998,7.92503848869233));
#19097=CARTESIAN_POINT('Ctrl Pts',(-91.493351539868,48.69274210369,7.92283937245369));
#19098=CARTESIAN_POINT('Ctrl Pts',(-92.4890376629955,49.6921979900309,8.04785860852168));
#19099=CARTESIAN_POINT('Ctrl Pts',(-92.2644301015804,49.6922817290122,8.05177236234543));
#19100=CARTESIAN_POINT('Ctrl Pts',(-91.7397147678322,49.5096378989351,8.05932323438926));
#19101=CARTESIAN_POINT('Ctrl Pts',(-91.4885546275273,48.9919386768772,8.05919064788278));
#19102=CARTESIAN_POINT('Ctrl Pts',(-91.4886665869127,48.6927417266515,8.05658325548343));
#19103=CARTESIAN_POINT('',(-91.4886683746193,48.6928062304475,8.05653207811977));
#19104=CARTESIAN_POINT('',(-91.5067381180051,49.8260632066163,7.53908232976851));
#19105=CARTESIAN_POINT('Ctrl Pts',(-91.4886683746193,48.6928062304474,8.05653207811965));
#19106=CARTESIAN_POINT('Ctrl Pts',(-91.4886971708588,48.6939677910049,8.05570746171087));
#19107=CARTESIAN_POINT('Ctrl Pts',(-91.488725971258,48.6951292357964,8.05488272618334));
#19108=CARTESIAN_POINT('Ctrl Pts',(-91.4910035400307,48.786956731524,7.98966168993925));
#19109=CARTESIAN_POINT('Ctrl Pts',(-91.4933496851653,48.8799386058892,7.9224768836279));
#19110=CARTESIAN_POINT('Ctrl Pts',(-91.4976995063548,49.0671060525683,7.79791430231025));
#19111=CARTESIAN_POINT('Ctrl Pts',(-91.4998121780075,49.165736581772,7.73741530176302));
#19112=CARTESIAN_POINT('Ctrl Pts',(-91.5039807426131,49.4087103961349,7.61804322989084));
#19113=CARTESIAN_POINT('Ctrl Pts',(-91.505911365405,49.56683283817,7.56275742662485));
#19114=CARTESIAN_POINT('Ctrl Pts',(-91.5066643852887,49.7571305702119,7.54119375850891));
#19115=CARTESIAN_POINT('Ctrl Pts',(-91.5067383061593,49.7915212079541,7.53907694173648));
#19116=CARTESIAN_POINT('Ctrl Pts',(-91.506738118005,49.8258577561276,7.53908232976851));
#19117=CARTESIAN_POINT('Origin',(-92.489887277558,48.6918924709762,8.03908232976851));
#19118=CARTESIAN_POINT('Origin',(-92.489887277558,48.6918924709762,7.53908232976851));
#19119=CARTESIAN_POINT('Ctrl Pts',(-84.348034329617,73.1116676730929,25.1490134644124));
#19120=CARTESIAN_POINT('Ctrl Pts',(-84.1234411099576,73.1118697178018,25.152925409757));
#19121=CARTESIAN_POINT('Ctrl Pts',(-83.5984903191643,72.9291767180642,25.158881561578));
#19122=CARTESIAN_POINT('Ctrl Pts',(-83.3476605337162,72.4105355492972,25.1542209452552));
#19123=CARTESIAN_POINT('Ctrl Pts',(-83.3483647417123,72.1106479814716,25.1489899695586));
#19124=CARTESIAN_POINT('Ctrl Pts',(-84.3480353259656,73.116076077534,25.277003689532));
#19125=CARTESIAN_POINT('Ctrl Pts',(-84.1226678210934,73.1172797677763,25.2802298844079));
#19126=CARTESIAN_POINT('Ctrl Pts',(-83.5936891415372,72.9348252979449,25.2851152441688));
#19127=CARTESIAN_POINT('Ctrl Pts',(-83.3419149464162,72.4115589555097,25.2812983595325));
#19128=CARTESIAN_POINT('Ctrl Pts',(-83.3439623621038,72.1106423489237,25.2769843131579));
#19129=CARTESIAN_POINT('Ctrl Pts',(-84.3480681550507,73.2285792782543,25.5286732392425));
#19130=CARTESIAN_POINT('Ctrl Pts',(-84.0971751862486,73.230576301752,25.5297841721323));
#19131=CARTESIAN_POINT('Ctrl Pts',(-83.5075565146406,73.0285983529471,25.531451093461));
#19132=CARTESIAN_POINT('Ctrl Pts',(-83.2283066674828,72.445454289448,25.5301521235455));
#19133=CARTESIAN_POINT('Ctrl Pts',(-83.2314640372875,72.1104563303914,25.5286665669822));
#19134=CARTESIAN_POINT('Ctrl Pts',(-84.3481417479083,73.4842130742059,25.6321281858559));
#19135=CARTESIAN_POINT('Ctrl Pts',(-84.040027682884,73.4849592902397,25.6321046270191));
#19136=CARTESIAN_POINT('Ctrl Pts',(-83.3185200926394,73.2346243807074,25.6320802970082));
#19137=CARTESIAN_POINT('Ctrl Pts',(-82.9742283610252,72.5214450766192,25.6320968065656));
#19138=CARTESIAN_POINT('Ctrl Pts',(-82.9758229775112,72.1100393148249,25.632128327386));
#19139=CARTESIAN_POINT('Ctrl Pts',(-84.3481788587198,73.6126263386914,25.6317885094313));
#19140=CARTESIAN_POINT('Ctrl Pts',(-84.0112097571249,73.6127207828868,25.6317887230004));
#19141=CARTESIAN_POINT('Ctrl Pts',(-83.2234371389368,73.3381328861234,25.6317889351948));
#19142=CARTESIAN_POINT('Ctrl Pts',(-82.8466280310049,72.5597658387282,25.6317887939089));
#19143=CARTESIAN_POINT('Ctrl Pts',(-82.8474059224669,72.1098290237183,25.6317885081483));
#19144=CARTESIAN_POINT('Origin',(-84.3477454753946,73.6113709837564,25.1317901697235));
#19145=CARTESIAN_POINT('',(-82.848659234866,72.1122847432278,25.6317901697235));
#19146=CARTESIAN_POINT('Origin',(-82.848659234866,72.1122847432278,25.1317901697235));
#19147=CARTESIAN_POINT('Origin',(-84.3495735513142,72.1104566673082,25.6317901697235));
#19148=CARTESIAN_POINT('Origin',(-90.0841906418747,73.6113709837564,25.1317901697235));
#19149=CARTESIAN_POINT('Origin',(-92.2251564836671,73.6113709837564,25.1317901697235));
#19150=CARTESIAN_POINT('Origin',(-90.0841906418747,49.7793189014353,25.6317901697235));
#19151=CARTESIAN_POINT('',(-82.848659234866,52.446353059643,25.6317901697235));
#19152=CARTESIAN_POINT('',(-82.848659234866,56.0293189014353,25.6317901697235));
#19153=CARTESIAN_POINT('Origin',(-84.3495735513142,52.4481811355626,25.6317901697235));
#19154=CARTESIAN_POINT('Ctrl Pts',(-93.2245390052,72.1116257722535,25.1490068898511));
#19155=CARTESIAN_POINT('Ctrl Pts',(-93.2248273899984,72.3363421249616,25.1529224811675));
#19156=CARTESIAN_POINT('Ctrl Pts',(-93.0423211861871,72.86102644625,25.1588772474473));
#19157=CARTESIAN_POINT('Ctrl Pts',(-92.5242955333864,73.1119397809845,25.1542287959203));
#19158=CARTESIAN_POINT('Ctrl Pts',(-92.2248674630147,73.1116676672797,25.1490133348282));
#19159=CARTESIAN_POINT('Ctrl Pts',(-93.2289457244813,72.1116235008066,25.2769982900314));
#19160=CARTESIAN_POINT('Ctrl Pts',(-93.2302372958618,72.3371135131882,25.2802275044466));
#19161=CARTESIAN_POINT('Ctrl Pts',(-93.0479690260075,72.8658213694121,25.2851117472632));
#19162=CARTESIAN_POINT('Ctrl Pts',(-92.5253268498669,73.1176837163714,25.2813048109792));
#19163=CARTESIAN_POINT('Ctrl Pts',(-92.22486646608,73.1160760372104,25.2770036052385));
#19164=CARTESIAN_POINT('Ctrl Pts',(-93.3413396605123,72.1115486806053,25.5284243146827));
#19165=CARTESIAN_POINT('Ctrl Pts',(-93.3434342802611,72.3625527935087,25.5295383580783));
#19166=CARTESIAN_POINT('Ctrl Pts',(-93.1416836657211,72.9518150041759,25.531208154777));
#19167=CARTESIAN_POINT('Ctrl Pts',(-92.5592915914511,73.2311359206744,25.5299100055621));
#19168=CARTESIAN_POINT('Ctrl Pts',(-92.2248336500324,73.2284712868795,25.5284261483656));
#19169=CARTESIAN_POINT('Ctrl Pts',(-93.5965852853801,72.1113810441095,25.6319264078824));
#19170=CARTESIAN_POINT('Ctrl Pts',(-93.5974529803606,72.4195518235793,25.6319050365968));
#19171=CARTESIAN_POINT('Ctrl Pts',(-93.3474683352395,73.1404357775607,25.6318836073836));
#19172=CARTESIAN_POINT('Ctrl Pts',(-92.6353897044789,73.4847168232041,25.6318979150322));
#19173=CARTESIAN_POINT('Ctrl Pts',(-92.2247601263147,73.4837148739996,25.6319263727093));
#19174=CARTESIAN_POINT('Ctrl Pts',(-93.7247478385311,72.1112965486501,25.6317899004427));
#19175=CARTESIAN_POINT('Ctrl Pts',(-93.724975454453,72.4482817020733,25.6317899819946));
#19176=CARTESIAN_POINT('Ctrl Pts',(-93.4508095641615,73.2352675448876,25.6317900623289));
#19177=CARTESIAN_POINT('Ctrl Pts',(-92.6737461854205,73.612011474202,25.6317900091691));
#19178=CARTESIAN_POINT('Ctrl Pts',(-92.2247230674995,73.6118763644713,25.6317899005769));
#19179=CARTESIAN_POINT('',(-93.2245473106862,72.1122847432277,25.1492399180748));
#19180=CARTESIAN_POINT('Origin',(-93.7242427241957,72.1122847432277,25.1317901697235));
#19181=CARTESIAN_POINT('Origin',(-92.2233284077475,72.1104566673082,25.1317901697235));
#19182=CARTESIAN_POINT('Origin',(-7.58419064187465,75.762016164551,14.0390123085306));
#19183=CARTESIAN_POINT('',(-89.0208669479684,75.7620161645522,13.0390123068048));
#19184=CARTESIAN_POINT('',(-7.58419064187466,75.7620161645522,13.0390123083814));
#19185=CARTESIAN_POINT('',(-89.0208669479684,74.7621684693393,14.021559900591));
#19186=CARTESIAN_POINT('Origin',(-89.0208669479684,75.762016164551,14.0390123085306));
#19187=CARTESIAN_POINT('',(-7.58419064187465,74.7621684693946,14.0215599020933));
#19188=CARTESIAN_POINT('Origin',(-7.58419064187466,48.7966216383196,14.0390123084985));
#19189=CARTESIAN_POINT('',(-89.0208669478126,49.796469332393,14.0215598998495));
#19190=CARTESIAN_POINT('',(-7.58419064187466,49.796469333476,14.0215599020612));
#19191=CARTESIAN_POINT('Origin',(-89.0208669478126,48.7966216382612,14.0390123051536));
#19192=CARTESIAN_POINT('Origin',(-90.0841906418747,49.6921104485079,8.04284338640745));
#19193=CARTESIAN_POINT('',(-92.3474524110469,49.762935900911,12.1004308370607));
#19194=CARTESIAN_POINT('',(-92.3967760377476,49.7382816015045,10.6879869700292));
#19195=CARTESIAN_POINT('',(-90.3580650309682,49.7964693334213,14.0215598989247));
#19196=CARTESIAN_POINT('Origin',(-90.3580650307827,49.7617232811752,12.0309598989247));
#19197=CARTESIAN_POINT('',(-89.5525287944673,49.7964693334191,14.0215598987992));
#19198=CARTESIAN_POINT('Origin',(-92.3967760377476,48.7384339063481,10.7054393764665));
#19199=CARTESIAN_POINT('',(-91.3480615840278,48.7630882057546,12.0829837467955));
#19200=CARTESIAN_POINT('',(-91.3973852107285,48.7384339063481,10.670539879764));
#19201=CARTESIAN_POINT('Origin',(-92.3474524110469,48.7630882057546,12.117883243498));
#19202=CARTESIAN_POINT('Origin',(-94.3921906418747,68.5293189014353,8.03908232976851));
#19203=CARTESIAN_POINT('',(-94.8921906418747,68.5293189014353,8.03908232976851));
#19204=CARTESIAN_POINT('',(-94.3921906418747,68.5293189014353,7.53908232976851));
#19205=CARTESIAN_POINT('Origin',(-94.8921906418747,62.2793189014353,16.836936249746));
#19206=CARTESIAN_POINT('Origin',(-92.8921906418747,60.4577633695917,25.6317901697235));
#19207=CARTESIAN_POINT('',(-93.6531529451553,60.3756600164004,24.2894122109423));
#19208=CARTESIAN_POINT('Ctrl Pts',(-92.3493022011073,49.7628960392396,12.09824360901));
#19209=CARTESIAN_POINT('Ctrl Pts',(-92.3345273544733,49.7705354821661,12.5358962252293));
#19210=CARTESIAN_POINT('Ctrl Pts',(-91.9512446784059,49.7881752968618,13.5464752562184));
#19211=CARTESIAN_POINT('Ctrl Pts',(-90.9394457435576,49.7965105583699,14.0240159055715));
#19212=CARTESIAN_POINT('Ctrl Pts',(-90.3558145547432,49.796498287721,14.0233129002099));
#19213=CARTESIAN_POINT('Ctrl Pts',(-92.0497820504918,49.7632880971567,12.0881174872855));
#19214=CARTESIAN_POINT('Ctrl Pts',(-92.0379859659864,49.7697408755121,12.4596971437239));
#19215=CARTESIAN_POINT('Ctrl Pts',(-91.7138100710089,49.7847315405231,13.3195941827162));
#19216=CARTESIAN_POINT('Ctrl Pts',(-90.8525588107337,49.7918902944261,13.7274772961432));
#19217=CARTESIAN_POINT('Ctrl Pts',(-90.3561508848944,49.7918797558439,13.7268768380013));
#19218=CARTESIAN_POINT('Ctrl Pts',(-91.531494122654,49.5119545750686,12.074989771508));
#19219=CARTESIAN_POINT('Ctrl Pts',(-91.5247194751167,49.5177647872849,12.3330689356458));
#19220=CARTESIAN_POINT('Ctrl Pts',(-91.3030669005908,49.5312110772053,12.9324033502223));
#19221=CARTESIAN_POINT('Ctrl Pts',(-90.7032252064559,49.5375893773473,13.2184110896994));
#19222=CARTESIAN_POINT('Ctrl Pts',(-90.3567289470841,49.5375799876422,13.2179900502628));
#19223=CARTESIAN_POINT('Ctrl Pts',(-91.3482320363374,48.987330110563,12.0779560285239));
#19224=CARTESIAN_POINT('Ctrl Pts',(-91.3417610204267,48.9944202137478,12.2954431041431));
#19225=CARTESIAN_POINT('Ctrl Pts',(-91.1529534336968,49.0107967321496,12.7995630231071));
#19226=CARTESIAN_POINT('Ctrl Pts',(-90.648030101984,49.0185391619595,13.0393646438666));
#19227=CARTESIAN_POINT('Ctrl Pts',(-90.35694259947,49.0185277640447,13.0390116247887));
#19228=CARTESIAN_POINT('Ctrl Pts',(-91.3480999794173,48.7630489819959,12.0818654886684));
#19229=CARTESIAN_POINT('Ctrl Pts',(-91.34075621341,48.7706814113617,12.2994638643398));
#19230=CARTESIAN_POINT('Ctrl Pts',(-91.1501939222256,48.788305568017,12.801923523903));
#19231=CARTESIAN_POINT('Ctrl Pts',(-90.6471267990419,48.7966338750389,13.0393611722864));
#19232=CARTESIAN_POINT('Ctrl Pts',(-90.3569460968856,48.7966216146284,13.0390116314932));
#19233=CARTESIAN_POINT('',(-90.358065030875,48.7966216382649,13.039012305362));
#19234=CARTESIAN_POINT('Origin',(-90.3580650309682,48.7966216382649,14.039012305362));
#19235=CARTESIAN_POINT('Ctrl Pts',(-91.3480615840278,48.7630882057546,12.0829837467955));
#19236=CARTESIAN_POINT('Ctrl Pts',(-91.3465925900068,48.7645637198679,12.1250502316531));
#19237=CARTESIAN_POINT('Ctrl Pts',(-91.3424369635795,48.7660362377689,12.1670540457134));
#19238=CARTESIAN_POINT('Ctrl Pts',(-91.33562135579,48.7674939750925,12.208637120663));
#19239=CARTESIAN_POINT('Ctrl Pts',(-91.328526850525,48.7690113636272,12.2519217921515));
#19240=CARTESIAN_POINT('Ctrl Pts',(-91.3185499052513,48.77051273718,12.2947499031886));
#19241=CARTESIAN_POINT('Ctrl Pts',(-91.3057800132097,48.771984804717,12.3367258015486));
#19242=CARTESIAN_POINT('Ctrl Pts',(-91.2935125658309,48.7733989522281,12.3770501145996));
#19243=CARTESIAN_POINT('Ctrl Pts',(-91.2786681509816,48.7747860545056,12.4165875048762));
#19244=CARTESIAN_POINT('Ctrl Pts',(-91.2613769895277,48.7761343284458,12.4550028428666));
#19245=CARTESIAN_POINT('Ctrl Pts',(-91.2440812298038,48.777482960935,12.4934283967175));
#19246=CARTESIAN_POINT('Ctrl Pts',(-91.2243376710295,48.7787927444327,12.5307308096953));
#19247=CARTESIAN_POINT('Ctrl Pts',(-91.2023233964744,48.7800518864322,12.5665977663309));
#19248=CARTESIAN_POINT('Ctrl Pts',(-91.1802838154019,48.7813124758789,12.6025059538398));
#19249=CARTESIAN_POINT('Ctrl Pts',(-91.1559686181544,48.7825223073306,12.6369749358126));
#19250=CARTESIAN_POINT('Ctrl Pts',(-91.1295980648771,48.7836695475654,12.6697215176718));
#19251=CARTESIAN_POINT('Ctrl Pts',(-91.126406710801,48.7838083861314,12.673684496241));
#19252=CARTESIAN_POINT('Ctrl Pts',(-91.1231853020027,48.7839463080023,12.6776222899027));
#19253=CARTESIAN_POINT('Ctrl Pts',(-91.1199342673024,48.7840832922046,12.6815344313731));
#19254=CARTESIAN_POINT('Ctrl Pts',(-91.0923165354702,48.7852469810957,12.7147683042721));
#19255=CARTESIAN_POINT('Ctrl Pts',(-91.0625007266382,48.7863430021726,12.7462165867292));
#19256=CARTESIAN_POINT('Ctrl Pts',(-91.0307384224695,48.7873655733931,12.7755978856072));
#19257=CARTESIAN_POINT('Ctrl Pts',(-90.99900405462,48.788387245218,12.804953342363));
#19258=CARTESIAN_POINT('Ctrl Pts',(-90.9653269603846,48.7893355963343,12.8322450884626));
#19259=CARTESIAN_POINT('Ctrl Pts',(-90.9299951982962,48.7902048599432,12.8572288751032));
#19260=CARTESIAN_POINT('Ctrl Pts',(-90.894686920249,48.7910735457767,12.8821960557145));
#19261=CARTESIAN_POINT('Ctrl Pts',(-90.8577265691121,48.7918632492023,12.9048580373172));
#19262=CARTESIAN_POINT('Ctrl Pts',(-90.8194331678173,48.7925682149126,12.925012443469));
#19263=CARTESIAN_POINT('Ctrl Pts',(-90.7811482390396,48.7932730246474,12.9451623904047));
#19264=CARTESIAN_POINT('Ctrl Pts',(-90.7415312859821,48.7938931341597,12.9628056244192));
#19265=CARTESIAN_POINT('Ctrl Pts',(-90.7009264121318,48.7944227919612,12.9777854452683));
#19266=CARTESIAN_POINT('Ctrl Pts',(-90.6603335930949,48.7949522925174,12.9927608188941));
#19267=CARTESIAN_POINT('Ctrl Pts',(-90.6187539083223,48.7953913950618,13.0050741827687));
#19268=CARTESIAN_POINT('Ctrl Pts',(-90.5765496416034,48.7957343532271,13.0146176845824));
#19269=CARTESIAN_POINT('Ctrl Pts',(-90.534332205509,48.7960774184087,13.0241641643406));
#19270=CARTESIAN_POINT('Ctrl Pts',(-90.4914902869252,48.7963242792003,13.0309389427881));
#19271=CARTESIAN_POINT('Ctrl Pts',(-90.4483978168275,48.7964691838539,13.0348849850472));
#19272=CARTESIAN_POINT('Ctrl Pts',(-90.4183657108436,48.7965701711471,13.0376350701334));
#19273=CARTESIAN_POINT('Ctrl Pts',(-90.3882121549133,48.7966216382648,13.0390123053592));
#19274=CARTESIAN_POINT('Ctrl Pts',(-90.358065030875,48.7966216382649,13.039012305362));
#19275=CARTESIAN_POINT('Origin',(-89.5525287944673,48.7966216382627,14.0390123052365));
#19276=CARTESIAN_POINT('',(-89.5525287946231,48.7966216382627,13.0390123052365));
#19277=CARTESIAN_POINT('Origin',(-92.121965979542,75.6828407318873,18.574969807933));
#19278=CARTESIAN_POINT('',(-92.3474524110469,74.7957019019603,12.1004308370607));
#19279=CARTESIAN_POINT('',(-92.121965979542,74.6829930367309,18.5575174014957));
#19280=CARTESIAN_POINT('',(-91.3480615840278,75.7955495971166,12.0829837467955));
#19281=CARTESIAN_POINT('Origin',(-92.3474524110469,75.7955495971166,12.117883243498));
#19282=CARTESIAN_POINT('',(-91.1225751525229,75.6828407318873,18.5400703112305));
#19283=CARTESIAN_POINT('Ctrl Pts',(-90.3558411635361,74.7621398377812,14.0232922067223));
#19284=CARTESIAN_POINT('Ctrl Pts',(-90.9394572752464,74.7621277116504,14.0239869328181));
#19285=CARTESIAN_POINT('Ctrl Pts',(-91.9511869050291,74.7704633602087,13.5464238245682));
#19286=CARTESIAN_POINT('Ctrl Pts',(-92.3345000238174,74.7881020697269,12.5359084760708));
#19287=CARTESIAN_POINT('Ctrl Pts',(-92.3492803629591,74.7957412727247,12.0982694706267));
#19288=CARTESIAN_POINT('Ctrl Pts',(-90.3561735124676,74.7667648079069,13.7268632785103));
#19289=CARTESIAN_POINT('Ctrl Pts',(-90.8525698262377,74.7667543911413,13.7274566840796));
#19290=CARTESIAN_POINT('Ctrl Pts',(-91.7137575035632,74.7739150609701,13.3195413284242));
#19291=CARTESIAN_POINT('Ctrl Pts',(-92.0379666911283,74.7889033628989,12.4597087422978));
#19292=CARTESIAN_POINT('Ctrl Pts',(-92.0497674961534,74.7953559953636,12.0881396945976));
#19293=CARTESIAN_POINT('Ctrl Pts',(-90.356744733509,75.0210725779615,13.2179972434818));
#19294=CARTESIAN_POINT('Ctrl Pts',(-90.7032348980997,75.0210632989201,13.2184133297777));
#19295=CARTESIAN_POINT('Ctrl Pts',(-91.3030477812155,75.02744184245,12.9323884384161));
#19296=CARTESIAN_POINT('Ctrl Pts',(-91.5247231135287,75.0408880024526,12.3330793376284));
#19297=CARTESIAN_POINT('Ctrl Pts',(-91.5315011567642,75.0466981120982,12.0750059682195));
#19298=CARTESIAN_POINT('Ctrl Pts',(-90.3569558590699,75.5401100383112,13.0390116407105));
#19299=CARTESIAN_POINT('Ctrl Pts',(-90.648038894746,75.5400987748161,13.0393605168007));
#19300=CARTESIAN_POINT('Ctrl Pts',(-91.1529284130821,75.5478414400666,12.7995376541765));
#19301=CARTESIAN_POINT('Ctrl Pts',(-91.3417577769457,75.5642173045635,12.2954518841283));
#19302=CARTESIAN_POINT('Ctrl Pts',(-91.3482316433069,75.5713072618679,12.0779692321202));
#19303=CARTESIAN_POINT('Ctrl Pts',(-90.3569593151911,75.7620161876891,13.0390116472788));
#19304=CARTESIAN_POINT('Ctrl Pts',(-90.6471355530649,75.7620040715436,13.0393570751183));
#19305=CARTESIAN_POINT('Ctrl Pts',(-91.1501734316472,75.7703328564245,12.8019058031101));
#19306=CARTESIAN_POINT('Ctrl Pts',(-91.340752932951,75.7879560849451,12.2994726044022));
#19307=CARTESIAN_POINT('Ctrl Pts',(-91.3480995334188,75.795588357511,12.081878699049));
#19308=CARTESIAN_POINT('',(-90.3580650309682,74.7621684694499,14.0215598989247));
#19309=CARTESIAN_POINT('',(-90.358065030875,75.7620161646063,13.039012305362));
#19310=CARTESIAN_POINT('Origin',(-90.3580650309682,75.7620161646063,14.039012305362));
#19311=CARTESIAN_POINT('Ctrl Pts',(-90.358065030875,75.7620161646063,13.039012305362));
#19312=CARTESIAN_POINT('Ctrl Pts',(-90.401325740549,75.7620161646064,13.039012305358));
#19313=CARTESIAN_POINT('Ctrl Pts',(-90.4445995184727,75.7621221518347,13.0361740895069));
#19314=CARTESIAN_POINT('Ctrl Pts',(-90.4875088936772,75.7623283710655,13.0305185350332));
#19315=CARTESIAN_POINT('Ctrl Pts',(-90.530406877762,75.7625345355513,13.0248644819353));
#19316=CARTESIAN_POINT('Ctrl Pts',(-90.5729401550025,75.7628408788296,13.016394643664));
#19317=CARTESIAN_POINT('Ctrl Pts',(-90.6147376929108,75.7632416502568,13.0051816111594));
#19318=CARTESIAN_POINT('Ctrl Pts',(-90.6565330424606,75.7636424007012,12.9939691657261));
#19319=CARTESIAN_POINT('Ctrl Pts',(-90.6975922460554,75.7641375694071,12.9800139436427));
#19320=CARTESIAN_POINT('Ctrl Pts',(-90.7375578373846,75.764721406634,12.9634388458172));
#19321=CARTESIAN_POINT('Ctrl Pts',(-90.7775519169373,75.765305660031,12.9468519329508));
#19322=CARTESIAN_POINT('Ctrl Pts',(-90.8164503626029,75.7659787084034,12.9276416040261));
#19323=CARTESIAN_POINT('Ctrl Pts',(-90.8539155804559,75.7667347897066,12.9059789747171));
#19324=CARTESIAN_POINT('Ctrl Pts',(-90.8913892738022,75.7674910420527,12.8843114448234));
#19325=CARTESIAN_POINT('Ctrl Pts',(-90.9274286658402,75.7683303649017,12.8601907719134));
#19326=CARTESIAN_POINT('Ctrl Pts',(-90.9617232360215,75.7692469922976,12.8338326585792));
#19327=CARTESIAN_POINT('Ctrl Pts',(-90.9960565968322,75.7701646564919,12.8074447315515));
#19328=CARTESIAN_POINT('Ctrl Pts',(-91.0286408009904,75.7711598002104,12.7788146221768));
#19329=CARTESIAN_POINT('Ctrl Pts',(-91.0591977342508,75.7722266379095,12.748198910069));
#19330=CARTESIAN_POINT('Ctrl Pts',(-91.0804508461398,75.7729686502309,12.7269049160206));
#19331=CARTESIAN_POINT('Ctrl Pts',(-91.1007239558855,75.7737453448787,12.7046512235409));
#19332=CARTESIAN_POINT('Ctrl Pts',(-91.1199344227692,75.7745547752268,12.6815342442917));
#19333=CARTESIAN_POINT('Ctrl Pts',(-91.1468010405043,75.7756867964255,12.6492042104389));
#19334=CARTESIAN_POINT('Ctrl Pts',(-91.1716410715083,75.7768828458974,12.6151195827584));
#19335=CARTESIAN_POINT('Ctrl Pts',(-91.1942294718624,75.7781310901005,12.5795595424572));
#19336=CARTESIAN_POINT('Ctrl Pts',(-91.217699177104,75.7794280355705,12.5426120981422));
#19337=CARTESIAN_POINT('Ctrl Pts',(-91.2387374365469,75.7807813280644,12.50407214326));
#19338=CARTESIAN_POINT('Ctrl Pts',(-91.2571398971888,75.7821776942106,12.4642881817925));
#19339=CARTESIAN_POINT('Ctrl Pts',(-91.2748241821041,75.7835195656732,12.4260568320105));
#19340=CARTESIAN_POINT('Ctrl Pts',(-91.2900744291472,75.7849012144001,12.3866773577473));
#19341=CARTESIAN_POINT('Ctrl Pts',(-91.302756559128,75.786310861184,12.346483230265));
#19342=CARTESIAN_POINT('Ctrl Pts',(-91.315435504665,75.78772015401,12.3062991954046));
#19343=CARTESIAN_POINT('Ctrl Pts',(-91.3255474538599,75.7891574308343,12.2653014401097));
#19344=CARTESIAN_POINT('Ctrl Pts',(-91.3330079829215,75.7906109213207,12.2238392134317));
#19345=CARTESIAN_POINT('Ctrl Pts',(-91.3404717766759,75.7920650478479,12.1823588430759));
#19346=CARTESIAN_POINT('Ctrl Pts',(-91.3452817460563,75.7935354022303,12.140414138993));
#19347=CARTESIAN_POINT('Ctrl Pts',(-91.3474048638004,75.7950101986731,12.0983628289285));
#19348=CARTESIAN_POINT('Ctrl Pts',(-91.3476636184824,75.795189939286,12.0932378313177));
#19349=CARTESIAN_POINT('Ctrl Pts',(-91.3478825275279,75.795369745879,12.0881112540798));
#19350=CARTESIAN_POINT('Ctrl Pts',(-91.3480615840278,75.7955495971166,12.0829837467955));
#19351=CARTESIAN_POINT('Origin',(-90.3580650307827,74.796914521696,12.0309598989247));
#19352=CARTESIAN_POINT('Origin',(-89.5525287956954,75.7620161646085,14.0390123052365));
#19353=CARTESIAN_POINT('',(-89.5525287958512,75.7620161646085,13.0390123052365));
#19354=CARTESIAN_POINT('',(-89.5525287956954,74.7621684694521,14.0215598987992));
#19355=CARTESIAN_POINT('Origin',(-90.0841906418747,74.5595446240274,25.6298722286608));
#19356=CARTESIAN_POINT('Ctrl Pts',(-92.224867882092,51.4469701228791,25.1490136624863));
#19357=CARTESIAN_POINT('Ctrl Pts',(-92.4494610162006,51.4467681387463,25.1529256042035));
#19358=CARTESIAN_POINT('Ctrl Pts',(-92.974423016667,51.6294538818874,25.1588820758914));
#19359=CARTESIAN_POINT('Ctrl Pts',(-93.2252453172312,52.1481103310661,25.154221064528));
#19360=CARTESIAN_POINT('Ctrl Pts',(-93.2245371952584,52.4480020488796,25.1489899499521));
#19361=CARTESIAN_POINT('Ctrl Pts',(-92.2248668866003,51.4425616657969,25.2770038183633));
#19362=CARTESIAN_POINT('Ctrl Pts',(-92.450234316594,51.4413580391932,25.2802300100413));
#19363=CARTESIAN_POINT('Ctrl Pts',(-92.9792281737262,51.623802819258,25.2851156002482));
#19364=CARTESIAN_POINT('Ctrl Pts',(-93.2309909610518,52.1470869863401,25.2812984235815));
#19365=CARTESIAN_POINT('Ctrl Pts',(-93.2289395716416,52.4480077234561,25.2769842624668));
#19366=CARTESIAN_POINT('Ctrl Pts',(-92.224834085826,51.3300597169032,25.5286790577379));
#19367=CARTESIAN_POINT('Ctrl Pts',(-92.4757272850617,51.3280627549651,25.5297899638894));
#19368=CARTESIAN_POINT('Ctrl Pts',(-93.0653572276521,51.5300321900933,25.5314567372002));
#19369=CARTESIAN_POINT('Ctrl Pts',(-93.3445984320017,52.1131921606707,25.5301578861544));
#19370=CARTESIAN_POINT('Ctrl Pts',(-93.3414365984027,52.4481951339258,25.5286723238132));
#19371=CARTESIAN_POINT('Ctrl Pts',(-92.2247605559641,51.0744184874151,25.6321306988165));
#19372=CARTESIAN_POINT('Ctrl Pts',(-92.5328758970144,51.0736723877238,25.6321071121162));
#19373=CARTESIAN_POINT('Ctrl Pts',(-93.2544030252991,51.3239978768272,25.6320833572738));
#19374=CARTESIAN_POINT('Ctrl Pts',(-93.5986851287143,52.0372019845576,25.6320992817002));
#19375=CARTESIAN_POINT('Ctrl Pts',(-93.5970851570711,52.4486152727446,25.6321308418294));
#19376=CARTESIAN_POINT('Ctrl Pts',(-92.2247234766963,50.9460020855122,25.6317884845751));
#19377=CARTESIAN_POINT('Ctrl Pts',(-92.5616945556444,50.9459077819971,25.6317886998835));
#19378=CARTESIAN_POINT('Ctrl Pts',(-93.3494888170304,51.2204865734609,25.6317889077725));
#19379=CARTESIAN_POINT('Ctrl Pts',(-93.7262890808504,51.9988812903311,25.631788771377));
#19380=CARTESIAN_POINT('Ctrl Pts',(-93.7255053836573,52.4488271401336,25.6317884832696));
#19381=CARTESIAN_POINT('',(-92.2251564836671,51.4469622326239,25.1492399180748));
#19382=CARTESIAN_POINT('Origin',(-92.2251564836671,50.9472668191144,25.1317901697235));
#19383=CARTESIAN_POINT('Origin',(-92.2233284077475,52.4481811355626,25.1317901697235));
#19384=CARTESIAN_POINT('Ctrl Pts',(-92.4078198918808,52.7628493487221,15.6317926223839));
#19385=CARTESIAN_POINT('Ctrl Pts',(-92.4081478215568,52.6133939793824,15.6317922682519));
#19386=CARTESIAN_POINT('Ctrl Pts',(-92.282911506084,52.3545420770076,15.6317921050483));
#19387=CARTESIAN_POINT('Ctrl Pts',(-92.0208278839168,52.2634504782395,15.6317923565247));
#19388=CARTESIAN_POINT('Ctrl Pts',(-91.9086602229086,52.2636896206194,15.6317926223841));
#19389=CARTESIAN_POINT('Ctrl Pts',(-92.5363284014201,52.7631050225155,15.6313794487747));
#19390=CARTESIAN_POINT('Ctrl Pts',(-92.5358525845904,52.5750751711668,15.6314120669469));
#19391=CARTESIAN_POINT('Ctrl Pts',(-92.3780413002663,52.2508946417915,15.6314283253249));
#19392=CARTESIAN_POINT('Ctrl Pts',(-92.0495229745767,52.1355465918885,15.6314039356004));
#19393=CARTESIAN_POINT('Ctrl Pts',(-91.9084045553376,52.1351811050145,15.6313794487517));
#19394=CARTESIAN_POINT('Ctrl Pts',(-92.792050143368,52.7636118176672,15.7347951756918));
#19395=CARTESIAN_POINT('Ctrl Pts',(-92.7900377525262,52.4991208251782,15.7333098418761));
#19396=CARTESIAN_POINT('Ctrl Pts',(-92.5670998675938,52.0446710965152,15.732009977909));
#19397=CARTESIAN_POINT('Ctrl Pts',(-92.1064017083017,51.880981176869,15.7336804714036));
#19398=CARTESIAN_POINT('Ctrl Pts',(-91.9078977715363,51.879459349566,15.7347951751756));
#19399=CARTESIAN_POINT('Ctrl Pts',(-92.9045894040207,52.763837910295,15.9864708535473));
#19400=CARTESIAN_POINT('Ctrl Pts',(-92.9036999889176,52.4652382526856,15.9821549183292));
#19401=CARTESIAN_POINT('Ctrl Pts',(-92.6532409527783,51.9508066929523,15.9783320309598));
#19402=CARTESIAN_POINT('Ctrl Pts',(-92.1317738012851,51.7676006997835,15.9832318856242));
#19403=CARTESIAN_POINT('Ctrl Pts',(-91.9076716884509,51.7669200816682,15.9864708519194));
#19404=CARTESIAN_POINT('Ctrl Pts',(-92.9090415500615,52.7638448554775,16.1143975330071));
#19405=CARTESIAN_POINT('Ctrl Pts',(-92.9094958127487,52.4642009980018,16.1091639325474));
#19406=CARTESIAN_POINT('Ctrl Pts',(-92.6580867003091,51.9451085656909,16.1044956343649));
#19407=CARTESIAN_POINT('Ctrl Pts',(-92.1325502934383,51.7621409721295,16.1104699079151));
#19408=CARTESIAN_POINT('Ctrl Pts',(-91.9076647445495,51.7624679315562,16.114397530942));
#19409=CARTESIAN_POINT('',(-91.9096508409616,51.7624678753294,16.1143404213723));
#19410=CARTESIAN_POINT('',(-92.9090416679807,52.7618587023484,16.1143404213723));
#19411=CARTESIAN_POINT('Origin',(-91.9090414823217,52.7624680609883,16.1317901697235));
#19412=CARTESIAN_POINT('',(-91.9096508409616,52.2621632888389,15.6317901697235));
#19413=CARTESIAN_POINT('Origin',(-91.9096508409616,52.2621632888389,16.1317901697235));
#19414=CARTESIAN_POINT('',(-92.4093462544711,52.7618587023484,15.6317901697235));
#19415=CARTESIAN_POINT('Origin',(-91.9090414823218,52.7624680609883,15.6317901697235));
#19416=CARTESIAN_POINT('Origin',(-92.4093462544711,52.7618587023484,16.1317901697235));
#19417=CARTESIAN_POINT('Ctrl Pts',(-83.3483629711798,52.4470391096222,25.1490069346002));
#19418=CARTESIAN_POINT('Ctrl Pts',(-83.3480682816213,52.2223137631199,25.152922789247));
#19419=CARTESIAN_POINT('Ctrl Pts',(-83.5305485686609,51.6975965593233,25.1588785748014));
#19420=CARTESIAN_POINT('Ctrl Pts',(-84.0486059859965,51.446698220862,25.1542293125337));
#19421=CARTESIAN_POINT('Ctrl Pts',(-84.3480338221475,51.4469701171857,25.1490138631571));
#19422=CARTESIAN_POINT('Ctrl Pts',(-83.3439562353684,52.4470414743743,25.2769982348535));
#19423=CARTESIAN_POINT('Ctrl Pts',(-83.3426582551907,52.2215424914793,25.280227666875));
#19424=CARTESIAN_POINT('Ctrl Pts',(-83.5248940347053,51.6927911311861,25.2851126605092));
#19425=CARTESIAN_POINT('Ctrl Pts',(-84.0475746264314,51.4409541566731,25.2813051442137));
#19426=CARTESIAN_POINT('Ctrl Pts',(-84.3480348167977,51.4425616068399,25.2770039488712));
#19427=CARTESIAN_POINT('Ctrl Pts',(-83.2315663588884,52.4471193712377,25.5284383091793));
#19428=CARTESIAN_POINT('Ctrl Pts',(-83.2294645408876,52.1961045934841,25.5295523716704));
#19429=CARTESIAN_POINT('Ctrl Pts',(-83.4311849162806,51.6068092596482,25.5312218374433));
#19430=CARTESIAN_POINT('Ctrl Pts',(-84.0136089070468,51.3275059101728,25.5299240582915));
#19431=CARTESIAN_POINT('Ctrl Pts',(-84.3480675572212,51.3301703174924,25.5284402803473));
#19432=CARTESIAN_POINT('Ctrl Pts',(-82.9763029751522,52.4472939036913,25.6319319938082));
#19433=CARTESIAN_POINT('Ctrl Pts',(-82.9754266606785,52.1391077535835,25.6319105578894));
#19434=CARTESIAN_POINT('Ctrl Pts',(-83.2253766190345,51.4181690722062,25.6318906767996));
#19435=CARTESIAN_POINT('Ctrl Pts',(-83.937507544037,51.0739075718058,25.6319034159318));
#19436=CARTESIAN_POINT('Ctrl Pts',(-84.3481409125332,51.0749091231621,25.6319319558853));
#19437=CARTESIAN_POINT('Ctrl Pts',(-82.8481333778837,52.4473818761999,25.6317898778754));
#19438=CARTESIAN_POINT('Ctrl Pts',(-82.8478964251879,52.1103785761462,25.6317899629225));
#19439=CARTESIAN_POINT('Ctrl Pts',(-83.1220273908154,51.3233327405526,25.6317900400058));
#19440=CARTESIAN_POINT('Ctrl Pts',(-83.8991489041032,50.9466060322931,25.6317899912569));
#19441=CARTESIAN_POINT('Ctrl Pts',(-84.3481778869667,50.9467406676766,25.6317898780259));
#19442=CARTESIAN_POINT('Origin',(-82.848659234866,52.446353059643,25.1317901697235));
#19443=CARTESIAN_POINT('Origin',(-84.3477454753947,50.9472668191144,25.1317901697235));
#19444=CARTESIAN_POINT('Ctrl Pts',(-91.9086583990836,72.2949453613242,15.6317926315673));
#19445=CARTESIAN_POINT('Ctrl Pts',(-92.0208260493132,72.2951849649149,15.631792365195));
#19446=CARTESIAN_POINT('Ctrl Pts',(-92.2829033681252,72.2040862127579,15.631792100173));
#19447=CARTESIAN_POINT('Ctrl Pts',(-92.4081456221865,71.9452417961957,15.6317922767416));
#19448=CARTESIAN_POINT('Ctrl Pts',(-92.4078170708719,71.7957866302262,15.6317926315671));
#19449=CARTESIAN_POINT('Ctrl Pts',(-91.908402257451,72.4234548500943,15.6313786721841));
#19450=CARTESIAN_POINT('Ctrl Pts',(-92.0495210427575,72.4230899249529,15.6314031648994));
#19451=CARTESIAN_POINT('Ctrl Pts',(-92.3780339804036,72.307733701955,15.6314286546822));
#19452=CARTESIAN_POINT('Ctrl Pts',(-92.535851493973,71.9835605857823,15.6314112990566));
#19453=CARTESIAN_POINT('Ctrl Pts',(-92.5363265535632,71.7955304823408,15.6313786722041));
#19454=CARTESIAN_POINT('Ctrl Pts',(-91.9078945349114,72.6791733501063,15.7347990404019));
#19455=CARTESIAN_POINT('Ctrl Pts',(-92.1063994876006,72.677652289791,15.7336843349153));
#19456=CARTESIAN_POINT('Ctrl Pts',(-92.5670851923149,72.513949975585,15.7320136239162));
#19457=CARTESIAN_POINT('Ctrl Pts',(-92.7900336861693,72.0595147544318,15.7333137063641));
#19458=CARTESIAN_POINT('Ctrl Pts',(-92.792045040036,71.7950227484325,15.7347990409206));
#19459=CARTESIAN_POINT('Ctrl Pts',(-91.9076680335945,72.7917176620093,15.9864707469635));
#19460=CARTESIAN_POINT('Ctrl Pts',(-92.1317713693094,72.791037914263,15.9832317511376));
#19461=CARTESIAN_POINT('Ctrl Pts',(-92.6532356667522,72.6078208415263,15.9783322009284));
#19462=CARTESIAN_POINT('Ctrl Pts',(-92.9037011004738,72.0933971586406,15.9821547792642));
#19463=CARTESIAN_POINT('Ctrl Pts',(-92.9045893446883,71.7947962374875,15.9864707485965));
#19464=CARTESIAN_POINT('Ctrl Pts',(-91.9076610767102,72.796169857428,16.1143973543511));
#19465=CARTESIAN_POINT('Ctrl Pts',(-92.1325478742901,72.7964977120766,16.1104696951719));
#19466=CARTESIAN_POINT('Ctrl Pts',(-92.658074603015,72.6135147422937,16.1044958604172));
#19467=CARTESIAN_POINT('Ctrl Pts',(-92.9094970060755,72.094434421703,16.1091637141467));
#19468=CARTESIAN_POINT('Ctrl Pts',(-92.9090415360112,71.7947892793583,16.1143973564224));
#19469=CARTESIAN_POINT('',(-92.4093462544711,71.7967791005223,15.6317901697235));
#19470=CARTESIAN_POINT('Origin',(-91.9090414823217,71.7961697418824,15.6317901697235));
#19471=CARTESIAN_POINT('',(-92.9090416679807,71.7967791005223,16.1143404213723));
#19472=CARTESIAN_POINT('Origin',(-91.9090414823218,71.7961697418824,16.1317901697235));
#19473=CARTESIAN_POINT('Origin',(-92.4093462544711,71.7967791005223,16.1317901697235));
#19474=CARTESIAN_POINT('Origin',(-82.848659234866,56.0293189014353,25.1317901697235));
#19475=CARTESIAN_POINT('Origin',(-92.0812101432728,71.9683384028335,21.0620555520999));
#19476=CARTESIAN_POINT('',(-93.080600970292,71.9683384028335,21.0271560553974));
#19477=CARTESIAN_POINT('Origin',(-92.4093462544711,62.2793189014353,16.1317901697235));
#19478=CARTESIAN_POINT('',(-92.9090416679807,62.2793189014353,16.1143404213723));
#19479=CARTESIAN_POINT('',(-92.4093462544711,62.2793189014353,15.6317901697235));
#19480=CARTESIAN_POINT('Origin',(-89.1853208106997,52.2621632888389,16.1317901697235));
#19481=CARTESIAN_POINT('',(-89.1853208106997,52.2621632888389,15.6317901697235));
#19482=CARTESIAN_POINT('',(-89.1853208106997,51.7624678753294,16.1143404213723));
#19483=CARTESIAN_POINT('Origin',(-90.0841906418747,50.9472668191144,25.1317901697235));
#19484=CARTESIAN_POINT('',(-90.0841906418747,51.4469622326239,25.1492399180748));
#19485=CARTESIAN_POINT('Origin',(-93.7242427241957,56.0293189014353,25.1317901697235));
#19486=CARTESIAN_POINT('',(-93.2245473106862,56.0293189014353,25.1492399180748));
#19487=CARTESIAN_POINT('Origin',(-91.7746475534242,52.8968619898859,12.2832515821263));
#19488=CARTESIAN_POINT('',(-91.7746475534242,51.8974711628668,12.2483520854238));
#19489=CARTESIAN_POINT('',(-92.7740383804433,52.8968619898859,12.2483520854238));
#19490=CARTESIAN_POINT('Origin',(-88.2864509795247,187.448318901436,15.6317901697235));
#19491=CARTESIAN_POINT('Origin',(-90.0841906418747,52.0441958851688,8.04670577471758));
#19492=CARTESIAN_POINT('Origin',(-93.581392021503,58.3615646471,23.1161314803954));
#19493=CARTESIAN_POINT('Origin',(-92.8921906418747,68.2932718782628,25.6317901697235));
#19494=CARTESIAN_POINT('',(-93.6541780779596,68.2353941820043,24.306172984136));
#19495=CARTESIAN_POINT('Origin',(-93.581392021503,66.2417189014355,23.1161314803954));
#19496=CARTESIAN_POINT('Origin',(-92.9342496335205,62.2793189014353,16.836202107316));
#19497=CARTESIAN_POINT('Origin',(-93.0254237588254,66.2417189014355,14.0964186003514));
#19498=CARTESIAN_POINT('',(-92.6243598913087,70.5105189014354,7.53908232976851));
#19499=CARTESIAN_POINT('Origin',(-93.0254237588254,58.3169189014356,14.0964186003514));
#19500=CARTESIAN_POINT('',(-92.6243598913087,66.5481189014355,7.53908232976851));
#19501=CARTESIAN_POINT('Origin',(-90.0841906418747,74.7793189014353,7.53908232976851));
#19502=CARTESIAN_POINT('',(-91.5067381180051,157.314492846577,7.53908232976852));
#19503=CARTESIAN_POINT('Origin',(-75.4273028938039,-0.150333208281222,18.0420719539717));
#19504=CARTESIAN_POINT('',(-85.4212111639949,239.849666791719,18.3910669209967));
#19505=CARTESIAN_POINT('Origin',(-75.427302893804,239.849666791719,18.0420719539717));
#19506=CARTESIAN_POINT('',(-85.4212111639949,200.854441595739,18.3910669209967));
#19507=CARTESIAN_POINT('',(-85.4212111639949,-0.150333208281222,18.3910669209967));
#19508=CARTESIAN_POINT('',(-83.4104654296175,200.745509273439,24.0644565254502));
#19509=CARTESIAN_POINT('Origin',(-77.7569599311335,200.845289161522,18.8677420166587));
#19510=CARTESIAN_POINT('',(-81.9589044779483,199.726611242403,25.6144028976456));
#19511=CARTESIAN_POINT('Ctrl Pts',(-83.4104654296175,200.745509273439,24.0644565254502));
#19512=CARTESIAN_POINT('Ctrl Pts',(-83.12019343266,200.738121292246,24.4492357609513));
#19513=CARTESIAN_POINT('Ctrl Pts',(-82.5988068680834,200.507677419664,25.0401778565975));
#19514=CARTESIAN_POINT('Ctrl Pts',(-82.1132337888305,199.989229157186,25.4810949260244));
#19515=CARTESIAN_POINT('Ctrl Pts',(-81.9589044779484,199.726611242403,25.6144028976456));
#19516=CARTESIAN_POINT('',(-81.9409016172698,199.695411562076,25.6299150673288));
#19517=CARTESIAN_POINT('Origin',(-82.2130735178466,199.506701433858,25.3508993566417));
#19518=CARTESIAN_POINT('',(-81.6740700559845,198.745813883126,25.8509066955643));
#19519=CARTESIAN_POINT('Ctrl Pts',(-81.9409016172698,199.695411562076,25.6299150673288));
#19520=CARTESIAN_POINT('Ctrl Pts',(-81.7876515084078,199.424884340632,25.7616349550319));
#19521=CARTESIAN_POINT('Ctrl Pts',(-81.6740700559845,199.094678245947,25.8509066955643));
#19522=CARTESIAN_POINT('Ctrl Pts',(-81.6740700559845,198.745813883126,25.8509066955643));
#19523=CARTESIAN_POINT('',(-81.6740700559845,176.150823919746,25.8509066955643));
#19524=CARTESIAN_POINT('',(-81.6740700559845,-0.150333208281222,25.8509066955643));
#19525=CARTESIAN_POINT('',(-81.9409047795376,175.201229263133,25.6299123880073));
#19526=CARTESIAN_POINT('Ctrl Pts',(-81.6740700559845,176.150823919745,25.8509066955643));
#19527=CARTESIAN_POINT('Ctrl Pts',(-81.6740700559845,175.801970032608,25.8509066955643));
#19528=CARTESIAN_POINT('Ctrl Pts',(-81.7876545291267,175.471757685298,25.7616323666089));
#19529=CARTESIAN_POINT('Ctrl Pts',(-81.9409047795375,175.201229263133,25.6299123880074));
#19530=CARTESIAN_POINT('',(-81.9589075330205,175.170029654585,25.614400314551));
#19531=CARTESIAN_POINT('Origin',(-82.2130950065475,175.389993938969,25.350875072651));
#19532=CARTESIAN_POINT('',(-83.4104654296175,174.151128529433,24.0644565254502));
#19533=CARTESIAN_POINT('Ctrl Pts',(-81.9589075330205,175.170029654585,25.614400314551));
#19534=CARTESIAN_POINT('Ctrl Pts',(-82.1132382867017,174.907408296355,25.4810911308028));
#19535=CARTESIAN_POINT('Ctrl Pts',(-82.5988078692783,174.388969273381,25.0401767527815));
#19536=CARTESIAN_POINT('Ctrl Pts',(-83.1202007588644,174.158516324159,24.4492260494691));
#19537=CARTESIAN_POINT('Ctrl Pts',(-83.4104654296175,174.151128529433,24.0644565254502));
#19538=CARTESIAN_POINT('',(-85.4212111639949,174.042196207133,18.3910669209967));
#19539=CARTESIAN_POINT('Origin',(-77.7569599311076,174.051348641355,18.8677420166506));
#19540=CARTESIAN_POINT('',(-85.4212111639949,-0.150333208281222,18.3910669209967));
#19541=CARTESIAN_POINT('',(-85.4212111639949,9.84966679171878,18.3910669209967));
#19542=CARTESIAN_POINT('',(-85.4212111639949,-0.150333208281222,18.3910669209967));
#19543=CARTESIAN_POINT('Origin',(-75.4273028938039,9.84966679171878,18.0420719539717));
#19544=CARTESIAN_POINT('Origin',(-86.6546679934872,-0.15033320828122,-16.9305152618876));
#19545=CARTESIAN_POINT('',(-85.0841906418747,9.84966679171878,28.0420719539717));
#19546=CARTESIAN_POINT('Origin',(-86.6546679934872,-0.15033320828122,-16.9305152618876));
#19547=CARTESIAN_POINT('',(-85.6081090294252,173.948775746373,13.0390123084985));
#19548=CARTESIAN_POINT('',(-86.2737588254573,173.616052253211,-6.02270384839654));
#19549=CARTESIAN_POINT('',(-85.6081090294325,-2.11867136134261,13.0390123082886));
#19550=CARTESIAN_POINT('Origin',(74.9158093581253,-4.08700951437492,13.0390123082862));
#19551=CARTESIAN_POINT('',(-85.6082509762849,173.965621638321,13.0390123084985));
#19552=CARTESIAN_POINT('Origin',(-86.608718573724,173.948166573392,13.0390123084985));
#19553=CARTESIAN_POINT('',(-89.0208669479684,173.965621638261,13.039012306826));
#19554=CARTESIAN_POINT('',(-7.58419064187466,173.965621638321,13.0390123084985));
#19555=CARTESIAN_POINT('',(-89.0208669479684,9.84966679171877,13.0390123082862));
#19556=CARTESIAN_POINT('Origin',(-89.0208669479684,239.849666791719,13.0390123051536));
#19557=CARTESIAN_POINT('',(-90.358065030875,239.849666791719,13.039012305362));
#19558=CARTESIAN_POINT('Origin',(-89.0208669479684,239.849666791719,13.0390123051536));
#19559=CARTESIAN_POINT('',(-90.358065030875,173.965621638265,13.039012305362));
#19560=CARTESIAN_POINT('',(-89.5525287946231,173.965621638263,13.0390123052365));
#19561=CARTESIAN_POINT('',(-90.358065030875,239.849666791719,13.039012305362));
#19562=CARTESIAN_POINT('Origin',(-90.3580650307827,239.849666791719,12.048412305362));
#19563=CARTESIAN_POINT('',(-91.3480615840278,9.84966679171878,12.0829837467955));
#19564=CARTESIAN_POINT('',(-91.3480615840278,239.849666791719,12.0829837467955));
#19565=CARTESIAN_POINT('Origin',(-90.3580650307827,9.84966679171878,12.048412305362));
#19566=CARTESIAN_POINT('Origin',(-90.3580650307827,239.849666791719,12.048412305362));
#19567=CARTESIAN_POINT('',(-91.3480615840278,173.932088205755,12.0829837467955));
#19568=CARTESIAN_POINT('Ctrl Pts',(-91.3480615840278,173.932088205755,12.0829837467955));
#19569=CARTESIAN_POINT('Ctrl Pts',(-91.346591876403,173.933564436639,12.1250706665921));
#19570=CARTESIAN_POINT('Ctrl Pts',(-91.3424329418812,173.935037639094,12.167094507439));
#19571=CARTESIAN_POINT('Ctrl Pts',(-91.3356115575714,173.936496022118,12.2086968896595));
#19572=CARTESIAN_POINT('Ctrl Pts',(-91.3285153150195,173.938013168667,12.2519755823062));
#19573=CARTESIAN_POINT('Ctrl Pts',(-91.3185374375033,173.939514277467,12.29479748776));
#19574=CARTESIAN_POINT('Ctrl Pts',(-91.3057673780773,173.940986074008,12.3367673312107));
#19575=CARTESIAN_POINT('Ctrl Pts',(-91.2934923881077,173.942400811964,12.3771100884526));
#19576=CARTESIAN_POINT('Ctrl Pts',(-91.2786380286956,173.943788466359,12.4166651150338));
#19577=CARTESIAN_POINT('Ctrl Pts',(-91.2613346123306,173.945137247482,12.4550969781126));
#19578=CARTESIAN_POINT('Ctrl Pts',(-91.2440266409248,173.946486383665,12.4935389581938));
#19579=CARTESIAN_POINT('Ctrl Pts',(-91.2242685715389,173.947796626105,12.5308566922736));
#19580=CARTESIAN_POINT('Ctrl Pts',(-91.2022375837687,173.949056175778,12.566737551501));
#19581=CARTESIAN_POINT('Ctrl Pts',(-91.1801814620619,173.950317162402,12.6026593452182));
#19582=CARTESIAN_POINT('Ctrl Pts',(-91.1558475554208,173.951527340527,12.6371405371618));
#19583=CARTESIAN_POINT('Ctrl Pts',(-91.1294562301507,173.952674870699,12.6698976048966));
#19584=CARTESIAN_POINT('Ctrl Pts',(-91.126311448051,173.952811610037,12.6738009268858));
#19585=CARTESIAN_POINT('Ctrl Pts',(-91.1231374986952,173.952947459834,12.6776798076501));
#19586=CARTESIAN_POINT('Ctrl Pts',(-91.1199347915782,173.95308240006,12.6815338004839));
#19587=CARTESIAN_POINT('Ctrl Pts',(-91.092309009425,173.954246362027,12.7147774167613));
#19588=CARTESIAN_POINT('Ctrl Pts',(-91.0624841766082,173.955342648441,12.7462340259127));
#19589=CARTESIAN_POINT('Ctrl Pts',(-91.0307121419573,173.956365465393,12.7756221951658));
#19590=CARTESIAN_POINT('Ctrl Pts',(-90.9989677456517,173.957387392601,12.804984799787));
#19591=CARTESIAN_POINT('Ctrl Pts',(-90.9652798801047,173.958335978114,12.832282200809));
#19592=CARTESIAN_POINT('Ctrl Pts',(-90.929936852036,173.959205443132,12.8572701297393));
#19593=CARTESIAN_POINT('Ctrl Pts',(-90.8946170645184,173.960074336414,12.8822416273316));
#19594=CARTESIAN_POINT('Ctrl Pts',(-90.8576446861839,173.96086421322,12.9049063831119));
#19595=CARTESIAN_POINT('Ctrl Pts',(-90.819338970698,173.961569306144,12.9250620143992));
#19596=CARTESIAN_POINT('Ctrl Pts',(-90.7810415533167,173.962274246324,12.945213279405));
#19597=CARTESIAN_POINT('Ctrl Pts',(-90.7414118121015,173.96289443935,12.9628562604026));
#19598=CARTESIAN_POINT('Ctrl Pts',(-90.7007940669847,173.963424121561,12.9778342589138));
#19599=CARTESIAN_POINT('Ctrl Pts',(-90.6601883285741,173.963953647196,12.9928078298915));
#19600=CARTESIAN_POINT('Ctrl Pts',(-90.6185956383833,173.96439271552,13.0051178162431));
#19601=CARTESIAN_POINT('Ctrl Pts',(-90.5763784853675,173.964735567979,13.0146563716037));
#19602=CARTESIAN_POINT('Ctrl Pts',(-90.5341483189339,173.965078526123,13.0241978672194));
#19603=CARTESIAN_POINT('Ctrl Pts',(-90.4912937934156,173.965325209078,13.0309661128067));
#19604=CARTESIAN_POINT('Ctrl Pts',(-90.4481890358819,173.965469852965,13.0349040811538));
#19605=CARTESIAN_POINT('Ctrl Pts',(-90.4182260496397,173.965570397848,13.0376414423677));
#19606=CARTESIAN_POINT('Ctrl Pts',(-90.3881423950993,173.965621638265,13.0390123053592));
#19607=CARTESIAN_POINT('Ctrl Pts',(-90.358065030875,173.965621638265,13.039012305362));
#19608=CARTESIAN_POINT('',(-91.3480615840278,239.849666791719,12.0829837467955));
#19609=CARTESIAN_POINT('Origin',(-91.3480615840278,239.849666791719,12.0829837467955));
#19610=CARTESIAN_POINT('',(-91.5067384742214,9.84966679171878,7.53907212906734));
#19611=CARTESIAN_POINT('',(-91.5067384742214,239.849666791719,7.53907212906735));
#19612=CARTESIAN_POINT('',(-91.3480615840278,9.84966679171878,12.0829837467955));
#19613=CARTESIAN_POINT('Origin',(-91.3480615840278,239.849666791719,12.0829837467955));
#19614=CARTESIAN_POINT('',(-91.506738118005,199.901574596255,7.53908232976852));
#19615=CARTESIAN_POINT('',(-91.4886683746193,201.034831572424,8.05653207811978));
#19616=CARTESIAN_POINT('Ctrl Pts',(-91.506738118005,199.901883127803,7.53908232976852));
#19617=CARTESIAN_POINT('Ctrl Pts',(-91.5067383234746,199.936195496429,7.53907644589092));
#19618=CARTESIAN_POINT('Ctrl Pts',(-91.5066645065448,199.970561495772,7.54119028618972));
#19619=CARTESIAN_POINT('Ctrl Pts',(-91.5059119551669,200.160832066055,7.5627405380544));
#19620=CARTESIAN_POINT('Ctrl Pts',(-91.503981129223,200.318940439212,7.61803215883055));
#19621=CARTESIAN_POINT('Ctrl Pts',(-91.4998125177921,200.561908332322,7.73740557160539));
#19622=CARTESIAN_POINT('Ctrl Pts',(-91.4977001881446,200.660526299345,7.79789477840403));
#19623=CARTESIAN_POINT('Ctrl Pts',(-91.4933496459815,200.847714893221,7.92247800570713));
#19624=CARTESIAN_POINT('Ctrl Pts',(-91.4910033331438,200.940690265314,7.98966761440658));
#19625=CARTESIAN_POINT('Ctrl Pts',(-91.488725964222,201.032508865851,8.0548829276708));
#19626=CARTESIAN_POINT('Ctrl Pts',(-91.4886971672575,201.033670163583,8.05570756483901));
#19627=CARTESIAN_POINT('Ctrl Pts',(-91.4886683746193,201.034831572424,8.05653207811965));
#19628=CARTESIAN_POINT('',(-91.3480615840278,200.964549597117,12.0829837467955));
#19629=CARTESIAN_POINT('',(-91.1225751525229,200.851840731888,18.5400703112305));
#19630=CARTESIAN_POINT('',(-91.3480615840278,239.849666791719,12.0829837467955));
#19631=CARTESIAN_POINT('',(-91.3480615840278,239.849666791719,12.0829837467955));
#19632=CARTESIAN_POINT('',(-91.5067384742214,239.849666791719,7.53907212906735));
#19633=CARTESIAN_POINT('',(-91.3480615840278,239.849666791719,12.0829837467955));
#19634=CARTESIAN_POINT('',(-91.5067384742214,239.849666791719,7.53907212906735));
#19635=CARTESIAN_POINT('Origin',(-91.3480615840278,239.849666791719,12.0829837467955));
#19636=CARTESIAN_POINT('',(-91.506738118005,174.995063206616,7.53908232976852));
#19637=CARTESIAN_POINT('',(-91.5067384742214,239.849666791719,7.53907212906735));
#19638=CARTESIAN_POINT('',(-91.4886683746193,173.861806230448,8.05653207811978));
#19639=CARTESIAN_POINT('',(-91.3973852107285,173.907433906348,10.670539879764));
#19640=CARTESIAN_POINT('Ctrl Pts',(-91.4886683746193,173.861806230448,8.05653207811965));
#19641=CARTESIAN_POINT('Ctrl Pts',(-91.4886971676772,173.862967657227,8.05570755281841));
#19642=CARTESIAN_POINT('Ctrl Pts',(-91.4887259648108,173.86412896299,8.0548829108105));
#19643=CARTESIAN_POINT('Ctrl Pts',(-91.4910033543347,173.955948505988,7.98966700757953));
#19644=CARTESIAN_POINT('Ctrl Pts',(-91.4933496485831,174.048924467138,7.92247793120679));
#19645=CARTESIAN_POINT('Ctrl Pts',(-91.4977001193193,174.236111019145,7.79789674930398));
#19646=CARTESIAN_POINT('Ctrl Pts',(-91.4998124819446,174.334730218715,7.73740659814124));
#19647=CARTESIAN_POINT('Ctrl Pts',(-91.5039810889906,174.577698661324,7.61803331093584));
#19648=CARTESIAN_POINT('Ctrl Pts',(-91.5059118964166,174.735808386845,7.56274222044195));
#19649=CARTESIAN_POINT('Ctrl Pts',(-91.5066644945514,174.926081626411,7.54119062963398));
#19650=CARTESIAN_POINT('Ctrl Pts',(-91.506738321774,174.960450053681,7.53907649458808));
#19651=CARTESIAN_POINT('Ctrl Pts',(-91.506738118005,174.994764805986,7.53908232976852));
#19652=CARTESIAN_POINT('Origin',(-90.0841906418747,198.297313868461,25.6256984399145));
#19653=CARTESIAN_POINT('',(-92.2251564836671,198.280675570247,25.1492399180748));
#19654=CARTESIAN_POINT('',(-90.0841906418747,198.280675570247,25.1492399180748));
#19655=CARTESIAN_POINT('',(-92.0812101432728,198.136729229853,21.0271560553974));
#19656=CARTESIAN_POINT('Origin',(-94.6921906418747,181.355768606303,18.8789560880421));
#19657=CARTESIAN_POINT('',(-94.6921906418747,181.657118901436,20.529908213256));
#19658=CARTESIAN_POINT('',(-94.6921906418747,180.892400484831,8.02687262186155));
#19659=CARTESIAN_POINT('',(-94.6921906418747,181.555395565988,18.8667463801351));
#19660=CARTESIAN_POINT('',(-94.8921906418747,180.692773525147,8.03908232976852));
#19661=CARTESIAN_POINT('Origin',(-94.6921906418747,180.692773525147,8.03908232976852));
#19662=CARTESIAN_POINT('',(-94.8921906418747,181.457128586788,20.5361771200279));
#19663=CARTESIAN_POINT('',(-94.8921906418747,181.355768606303,18.8789560880421));
#19664=CARTESIAN_POINT('Ctrl Pts',(-94.8921906418747,181.457128586788,20.5361771200279));
#19665=CARTESIAN_POINT('Ctrl Pts',(-94.8921906418747,181.458132145995,20.5361449065188));
#19666=CARTESIAN_POINT('Ctrl Pts',(-94.8921830869653,181.459135691367,20.5361127042178));
#19667=CARTESIAN_POINT('Ctrl Pts',(-94.8921679778006,181.46013913764,20.5360805159898));
#19668=CARTESIAN_POINT('Ctrl Pts',(-94.8917775810744,181.486066589397,20.535248823501));
#19669=CARTESIAN_POINT('Ctrl Pts',(-94.8863476200711,181.511673420205,20.5344349153156));
#19670=CARTESIAN_POINT('Ctrl Pts',(-94.8761805012115,181.535530026119,20.5336829222837));
#19671=CARTESIAN_POINT('Ctrl Pts',(-94.8659712960043,181.55948538542,20.5329278164093));
#19672=CARTESIAN_POINT('Ctrl Pts',(-94.8511799469436,181.581220006558,20.5322494015434));
#19673=CARTESIAN_POINT('Ctrl Pts',(-94.8326372254745,181.5995091913,20.531682009577));
#19674=CARTESIAN_POINT('Ctrl Pts',(-94.8141034120266,181.617789589823,20.5311148901888));
#19675=CARTESIAN_POINT('Ctrl Pts',(-94.7921760129336,181.632278456286,20.5306693176414));
#19676=CARTESIAN_POINT('Ctrl Pts',(-94.7680870946038,181.642158760697,20.5303662187141));
#19677=CARTESIAN_POINT('Ctrl Pts',(-94.7440042332523,181.652036580779,20.5300631959987));
#19678=CARTESIAN_POINT('Ctrl Pts',(-94.7182222347606,181.657118901435,20.529908213256));
#19679=CARTESIAN_POINT('Ctrl Pts',(-94.6921906418747,181.657118901435,20.529908213256));
#19680=CARTESIAN_POINT('Origin',(-94.6921906418747,183.485918901436,20.5299082132559));
#19681=CARTESIAN_POINT('',(-94.8921906418747,185.514709216083,20.5361771200279));
#19682=CARTESIAN_POINT('Origin',(-94.8921906418747,183.485918901436,20.5299082132559));
#19683=CARTESIAN_POINT('',(-94.6921906418747,185.314718901436,20.5299082132556));
#19684=CARTESIAN_POINT('Ctrl Pts',(-94.8921906418747,185.514709216083,20.5361771200279));
#19685=CARTESIAN_POINT('Ctrl Pts',(-94.8921906418747,185.513705656876,20.5361449065188));
#19686=CARTESIAN_POINT('Ctrl Pts',(-94.8921830869653,185.512702111505,20.5361127042179));
#19687=CARTESIAN_POINT('Ctrl Pts',(-94.8921679778006,185.511698665232,20.5360805159897));
#19688=CARTESIAN_POINT('Ctrl Pts',(-94.8917775810744,185.485771213469,20.5352488234959));
#19689=CARTESIAN_POINT('Ctrl Pts',(-94.8863476200709,185.460164382666,20.534434915316));
#19690=CARTESIAN_POINT('Ctrl Pts',(-94.8761805012117,185.436307776752,20.5336829222839));
#19691=CARTESIAN_POINT('Ctrl Pts',(-94.8659712960046,185.412352417452,20.5329278164093));
#19692=CARTESIAN_POINT('Ctrl Pts',(-94.8511799469439,185.390617796314,20.5322494015439));
#19693=CARTESIAN_POINT('Ctrl Pts',(-94.8326372254746,185.372328611571,20.5316820095774));
#19694=CARTESIAN_POINT('Ctrl Pts',(-94.8141034120264,185.354048213048,20.5311148901891));
#19695=CARTESIAN_POINT('Ctrl Pts',(-94.7921760129335,185.339559346585,20.530669317641));
#19696=CARTESIAN_POINT('Ctrl Pts',(-94.7680870946038,185.329679042174,20.5303662187137));
#19697=CARTESIAN_POINT('Ctrl Pts',(-94.7440042332525,185.319801222092,20.5300631959984));
#19698=CARTESIAN_POINT('Ctrl Pts',(-94.7182222347607,185.314718901436,20.5299082132555));
#19699=CARTESIAN_POINT('Ctrl Pts',(-94.6921906418747,185.314718901436,20.5299082132556));
#19700=CARTESIAN_POINT('Origin',(-94.6921906418747,183.485918901436,20.5299082132559));
#19701=CARTESIAN_POINT('Origin',(-92.4881906418747,186.29741306377,7.73908232976852));
#19702=CARTESIAN_POINT('',(-94.3921906418747,186.097786104085,7.72687262186155));
#19703=CARTESIAN_POINT('',(-94.3921906418747,186.29741306377,7.53908232976852));
#19704=CARTESIAN_POINT('Origin',(-94.3921906418747,186.29741306377,7.73908232976852));
#19705=CARTESIAN_POINT('',(-92.6243598913088,186.29741306377,7.53908232976852));
#19706=CARTESIAN_POINT('',(-92.4881906418747,186.29741306377,7.53908232976852));
#19707=CARTESIAN_POINT('',(-92.635845637612,186.097786104085,7.72687262186155));
#19708=CARTESIAN_POINT('Origin',(-92.6365924153389,186.29741306377,7.73908232976852));
#19709=CARTESIAN_POINT('',(-92.4881906418747,186.097786104085,7.72687262186155));
#19710=CARTESIAN_POINT('Ctrl Pts',(-94.3916535929317,186.097753785834,7.72741367665153));
#19711=CARTESIAN_POINT('Ctrl Pts',(-94.4702317033777,186.097762885059,7.72726491118266));
#19712=CARTESIAN_POINT('Ctrl Pts',(-94.626777892732,186.093785709134,7.79228873837252));
#19713=CARTESIAN_POINT('Ctrl Pts',(-94.6917812149584,186.084210842313,7.94883657053182));
#19714=CARTESIAN_POINT('Ctrl Pts',(-94.691626672218,186.079405312596,8.02740968804749));
#19715=CARTESIAN_POINT('Ctrl Pts',(-94.3915627206096,186.100693203244,7.6769934408702));
#19716=CARTESIAN_POINT('Ctrl Pts',(-94.4834367451351,186.100703729327,7.67682087638767));
#19717=CARTESIAN_POINT('Ctrl Pts',(-94.6665017454746,186.096102954024,7.75224624910015));
#19718=CARTESIAN_POINT('Ctrl Pts',(-94.7438193255498,186.084911412723,7.93515949698817));
#19719=CARTESIAN_POINT('Ctrl Pts',(-94.744179892938,186.079243001767,8.02749416770548));
#19720=CARTESIAN_POINT('Ctrl Pts',(-94.3913824247156,186.146743477663,7.57917937783731));
#19721=CARTESIAN_POINT('Ctrl Pts',(-94.5096361315292,186.146755268801,7.57895919129348));
#19722=CARTESIAN_POINT('Ctrl Pts',(-94.7454677192194,186.141601585151,7.67519827289712));
#19723=CARTESIAN_POINT('Ctrl Pts',(-94.8472674071731,186.12901975762,7.91066986796824));
#19724=CARTESIAN_POINT('Ctrl Pts',(-94.8486124558557,186.122636257268,8.03033529151621));
#19725=CARTESIAN_POINT('Ctrl Pts',(-94.3912988262885,186.247089369463,7.5390831657279));
#19726=CARTESIAN_POINT('Ctrl Pts',(-94.5217845929682,186.247099380652,7.5388385150106));
#19727=CARTESIAN_POINT('Ctrl Pts',(-94.7816450746986,186.242723635202,7.64577147819425));
#19728=CARTESIAN_POINT('Ctrl Pts',(-94.8915857028551,186.232118091282,7.90550110884024));
#19729=CARTESIAN_POINT('Ctrl Pts',(-94.8921956569336,186.226765479451,8.0367830796623));
#19730=CARTESIAN_POINT('Ctrl Pts',(-94.3912939364672,186.297413032626,7.53908317842537));
#19731=CARTESIAN_POINT('Ctrl Pts',(-94.5224950441581,186.297422147119,7.53883481068973));
#19732=CARTESIAN_POINT('Ctrl Pts',(-94.783879240385,186.293438298306,7.64739373125811));
#19733=CARTESIAN_POINT('Ctrl Pts',(-94.8924381609534,186.283846132921,7.90877792748517));
#19734=CARTESIAN_POINT('Ctrl Pts',(-94.8921897932177,186.279031370813,8.03997903517602));
#19735=CARTESIAN_POINT('',(-94.6921906418747,186.07943731804,8.02687262186155));
#19736=CARTESIAN_POINT('',(-94.8921906418747,186.279064277725,8.03908232976852));
#19737=CARTESIAN_POINT('Origin',(-94.6921906418747,186.279064277725,8.03908232976852));
#19738=CARTESIAN_POINT('Origin',(-94.3921906418747,186.279064277725,8.03908232976852));
#19739=CARTESIAN_POINT('Origin',(-94.3921906418747,186.07943731804,8.02687262186155));
#19740=CARTESIAN_POINT('Origin',(-94.6921906418747,186.028113235413,12.1420956031442));
#19741=CARTESIAN_POINT('',(-94.8921906418747,186.028113235413,12.1420956031442));
#19742=CARTESIAN_POINT('',(-94.6921906418747,185.828486275728,12.1298858952372));
#19743=CARTESIAN_POINT('Ctrl Pts',(-94.6916270209047,180.892432471069,8.0274093569154));
#19744=CARTESIAN_POINT('Ctrl Pts',(-94.6917814664899,180.887626942553,7.94883626129496));
#19745=CARTESIAN_POINT('Ctrl Pts',(-94.626778801505,180.878052038202,7.79228782748685));
#19746=CARTESIAN_POINT('Ctrl Pts',(-94.4702320094859,180.874074904039,7.72726467023721));
#19747=CARTESIAN_POINT('Ctrl Pts',(-94.3916539240421,180.874083997537,7.72741334211531));
#19748=CARTESIAN_POINT('Ctrl Pts',(-94.744180121121,180.892594679978,8.02749378428023));
#19749=CARTESIAN_POINT('Ctrl Pts',(-94.7438194425603,180.886926275578,7.93515918724303));
#19750=CARTESIAN_POINT('Ctrl Pts',(-94.6665025975805,180.875734770826,7.7522454016724));
#19751=CARTESIAN_POINT('Ctrl Pts',(-94.4834370589524,180.871133977103,7.67682076892737));
#19752=CARTESIAN_POINT('Ctrl Pts',(-94.39156310805,180.871144496715,7.67699322493034));
#19753=CARTESIAN_POINT('Ctrl Pts',(-94.8486128444264,180.849201748928,8.03033477235893));
#19754=CARTESIAN_POINT('Ctrl Pts',(-94.8472676570892,180.842818259177,7.91066951268871));
#19755=CARTESIAN_POINT('Ctrl Pts',(-94.7454688423869,180.830236361244,7.67519704592687));
#19756=CARTESIAN_POINT('Ctrl Pts',(-94.5096364741204,180.825082718644,7.57895897825008));
#19757=CARTESIAN_POINT('Ctrl Pts',(-94.3913829238235,180.825094502391,7.5791790262169));
#19758=CARTESIAN_POINT('Ctrl Pts',(-94.8921956543653,180.745072300825,8.03678252546809));
#19759=CARTESIAN_POINT('Ctrl Pts',(-94.8915855461592,180.739719696736,7.90550074514389));
#19760=CARTESIAN_POINT('Ctrl Pts',(-94.7816458450261,180.729114141415,7.6457708073742));
#19761=CARTESIAN_POINT('Ctrl Pts',(-94.5217849566264,180.724738428447,7.53883866725225));
#19762=CARTESIAN_POINT('Ctrl Pts',(-94.3912993771224,180.724748433366,7.53908316468942));
#19763=CARTESIAN_POINT('Ctrl Pts',(-94.8921897942752,180.692806411733,8.03997848131999));
#19764=CARTESIAN_POINT('Ctrl Pts',(-94.8924380054985,180.687991656553,7.90877756238599));
#19765=CARTESIAN_POINT('Ctrl Pts',(-94.7838803171476,180.678399465052,7.64739265449564));
#19766=CARTESIAN_POINT('Ctrl Pts',(-94.5224954092573,180.674415661457,7.53883496614465));
#19767=CARTESIAN_POINT('Ctrl Pts',(-94.3912944903232,180.674424770207,7.53908317736804));
#19768=CARTESIAN_POINT('',(-94.3921906418747,180.874051698786,7.72687262186155));
#19769=CARTESIAN_POINT('',(-94.3921906418747,180.674424739102,7.53908232976852));
#19770=CARTESIAN_POINT('Origin',(-94.3921906418747,180.674424739102,7.73908232976852));
#19771=CARTESIAN_POINT('Origin',(-94.3921906418747,180.692773525147,8.03908232976852));
#19772=CARTESIAN_POINT('Origin',(-94.3921906418747,180.892400484831,8.02687262186155));
#19773=CARTESIAN_POINT('Origin',(-92.4881906418747,180.674424739102,7.73908232976853));
#19774=CARTESIAN_POINT('',(-92.635845637612,180.874051698786,7.72687262186155));
#19775=CARTESIAN_POINT('',(-92.6243598913088,180.674424739102,7.53908232976852));
#19776=CARTESIAN_POINT('Origin',(-92.6365924153389,180.674424739102,7.73908232976853));
#19777=CARTESIAN_POINT('',(-92.4881906418747,180.674424739102,7.53908232976852));
#19778=CARTESIAN_POINT('',(-92.4881906418747,180.874051698786,7.72687262186155));
#19779=CARTESIAN_POINT('Origin',(-94.8921906418747,181.657118901436,20.5299082132559));
#19780=CARTESIAN_POINT('',(-93.4232118301906,181.657118901436,20.5299082132558));
#19781=CARTESIAN_POINT('',(-96.4164416400942,181.657118901436,20.529908213256));
#19782=CARTESIAN_POINT('',(-93.4189128402616,181.657118901436,20.5299082132558));
#19783=CARTESIAN_POINT('',(-96.4164416400942,181.657118901436,20.5299082132556));
#19784=CARTESIAN_POINT('',(-93.2290292779834,181.467235339158,17.4253394127216));
#19785=CARTESIAN_POINT('Origin',(-96.4164416400942,183.485918901436,20.5299082132559));
#19786=CARTESIAN_POINT('',(-93.4232118301906,185.314718901436,20.5299082132555));
#19787=CARTESIAN_POINT('',(-96.4164416400942,185.314718901436,20.5299082132556));
#19788=CARTESIAN_POINT('Origin',(-93.4232118301906,183.485918901436,20.5299082132559));
#19789=CARTESIAN_POINT('Origin',(-94.8921906418747,186.109271850389,7.53908232976852));
#19790=CARTESIAN_POINT('',(-93.4189128402615,185.314718901436,20.5299082132555));
#19791=CARTESIAN_POINT('',(-92.8332279251392,185.900403816558,10.954044496473));
#19792=CARTESIAN_POINT('',(-96.4164416400942,185.314718901436,20.5299082132556));
#19793=CARTESIAN_POINT('Origin',(-94.6921906418747,189.265801041935,18.6375085448878));
#19794=CARTESIAN_POINT('',(-94.6921906418747,189.581918901436,20.529908213256));
#19795=CARTESIAN_POINT('',(-94.6921906418747,188.817200484831,8.02687262186155));
#19796=CARTESIAN_POINT('',(-94.6921906418747,189.46542800162,18.6252988369809));
#19797=CARTESIAN_POINT('',(-94.8921906418747,188.617573525147,8.03908232976852));
#19798=CARTESIAN_POINT('Origin',(-94.6921906418747,188.617573525147,8.03908232976852));
#19799=CARTESIAN_POINT('',(-94.8921906418747,189.381928586788,20.5361771200281));
#19800=CARTESIAN_POINT('',(-94.8921906418747,189.265801041935,18.6375085448878));
#19801=CARTESIAN_POINT('Ctrl Pts',(-94.8921906418747,189.381928586788,20.5361771200281));
#19802=CARTESIAN_POINT('Ctrl Pts',(-94.8921906418747,189.382932145995,20.536144906519));
#19803=CARTESIAN_POINT('Ctrl Pts',(-94.8921830869653,189.383935691367,20.5361127042181));
#19804=CARTESIAN_POINT('Ctrl Pts',(-94.8921679778006,189.38493913764,20.5360805159901));
#19805=CARTESIAN_POINT('Ctrl Pts',(-94.8917775810745,189.410866589397,20.5352488235007));
#19806=CARTESIAN_POINT('Ctrl Pts',(-94.8863476200712,189.436473420205,20.5344349153164));
#19807=CARTESIAN_POINT('Ctrl Pts',(-94.8761805012116,189.46033002612,20.5336829222843));
#19808=CARTESIAN_POINT('Ctrl Pts',(-94.8659712960044,189.48428538542,20.5329278164097));
#19809=CARTESIAN_POINT('Ctrl Pts',(-94.8511799469437,189.506020006558,20.5322494015434));
#19810=CARTESIAN_POINT('Ctrl Pts',(-94.8326372254747,189.524309191301,20.5316820095771));
#19811=CARTESIAN_POINT('Ctrl Pts',(-94.8141034120267,189.542589589823,20.5311148901889));
#19812=CARTESIAN_POINT('Ctrl Pts',(-94.7921760129337,189.557078456286,20.5306693176415));
#19813=CARTESIAN_POINT('Ctrl Pts',(-94.7680870946039,189.566958760697,20.5303662187142));
#19814=CARTESIAN_POINT('Ctrl Pts',(-94.7440042332524,189.576836580779,20.5300631959989));
#19815=CARTESIAN_POINT('Ctrl Pts',(-94.7182222347606,189.581918901435,20.529908213256));
#19816=CARTESIAN_POINT('Ctrl Pts',(-94.6921906418747,189.581918901435,20.529908213256));
#19817=CARTESIAN_POINT('Ctrl Pts',(-94.6916265232421,188.817232498479,8.027409829523));
#19818=CARTESIAN_POINT('Ctrl Pts',(-94.6917811074925,188.812426968251,7.94883670265212));
#19819=CARTESIAN_POINT('Ctrl Pts',(-94.6267775044603,188.802852117464,7.79228912754682));
#19820=CARTESIAN_POINT('Ctrl Pts',(-94.4702315725941,188.798874923696,7.72726501412577));
#19821=CARTESIAN_POINT('Ctrl Pts',(-94.3916534514655,188.798884025367,7.7274138195818));
#19822=CARTESIAN_POINT('Ctrl Pts',(-94.7441797954465,188.817394852854,8.02749433152328));
#19823=CARTESIAN_POINT('Ctrl Pts',(-94.7438192755573,188.811726439097,7.93515962932568));
#19824=CARTESIAN_POINT('Ctrl Pts',(-94.6665013814134,188.800534882181,7.7522466111628));
#19825=CARTESIAN_POINT('Ctrl Pts',(-94.4834366110578,188.795934114747,7.6768209222998));
#19826=CARTESIAN_POINT('Ctrl Pts',(-94.3915625550762,188.795944643595,7.67699353313078));
#19827=CARTESIAN_POINT('Ctrl Pts',(-94.8486122900975,188.77400145899,8.03033551330965));
#19828=CARTESIAN_POINT('Ctrl Pts',(-94.8472673006556,188.767617954109,7.91067001974482));
#19829=CARTESIAN_POINT('Ctrl Pts',(-94.745467239609,188.755036156597,7.67519879677897));
#19830=CARTESIAN_POINT('Ctrl Pts',(-94.5096359851581,188.749882455426,7.57895928208685));
#19831=CARTESIAN_POINT('Ctrl Pts',(-94.3913822114724,188.749894249721,7.57917952783823));
#19832=CARTESIAN_POINT('Ctrl Pts',(-94.8921956580307,188.669872333073,8.03678331644102));
#19833=CARTESIAN_POINT('Ctrl Pts',(-94.891585769804,188.664519717936,7.90550126422839));
#19834=CARTESIAN_POINT('Ctrl Pts',(-94.7816447455775,188.653914178886,7.64577176480095));
#19835=CARTESIAN_POINT('Ctrl Pts',(-94.5217844375964,188.649538419559,7.53883844996496));
#19836=CARTESIAN_POINT('Ctrl Pts',(-94.3912985909454,188.649548433427,7.5390831661718));
#19837=CARTESIAN_POINT('Ctrl Pts',(-94.8921897927658,188.617606440742,8.03997927181026));
#19838=CARTESIAN_POINT('Ctrl Pts',(-94.8924382273723,188.612791675674,7.90877808347232));
#19839=CARTESIAN_POINT('Ctrl Pts',(-94.7838787803401,188.603199521448,7.64739419130304));
#19840=CARTESIAN_POINT('Ctrl Pts',(-94.5224948881709,188.599215653315,7.53883474427088));
#19841=CARTESIAN_POINT('Ctrl Pts',(-94.3912936998329,188.599224770262,7.53908317887734));
#19842=CARTESIAN_POINT('',(-94.3921906418747,188.798851698786,7.72687262186155));
#19843=CARTESIAN_POINT('',(-94.3921906418747,188.599224739102,7.53908232976852));
#19844=CARTESIAN_POINT('Origin',(-94.3921906418747,188.599224739102,7.73908232976852));
#19845=CARTESIAN_POINT('Origin',(-94.3921906418747,188.617573525147,8.03908232976852));
#19846=CARTESIAN_POINT('Origin',(-94.3921906418747,188.817200484831,8.02687262186155));
#19847=CARTESIAN_POINT('Origin',(-92.4881906418747,188.599224739102,7.73908232976853));
#19848=CARTESIAN_POINT('',(-92.635845637612,188.798851698786,7.72687262186155));
#19849=CARTESIAN_POINT('',(-92.6243598913088,188.599224739102,7.53908232976852));
#19850=CARTESIAN_POINT('Origin',(-92.6365924153389,188.599224739102,7.73908232976853));
#19851=CARTESIAN_POINT('',(-92.4881906418747,188.599224739102,7.53908232976852));
#19852=CARTESIAN_POINT('',(-92.4881906418747,188.798851698786,7.72687262186155));
#19853=CARTESIAN_POINT('Origin',(-94.6921906418747,191.410718901436,20.5299082132559));
#19854=CARTESIAN_POINT('',(-94.6921906418747,193.239518901436,20.5299082132561));
#19855=CARTESIAN_POINT('Origin',(-94.6921906418747,191.410718901436,20.5299082132559));
#19856=CARTESIAN_POINT('',(-94.8921906418747,193.439509216083,20.5361771200286));
#19857=CARTESIAN_POINT('Origin',(-94.8921906418747,191.410718901436,20.5299082132559));
#19858=CARTESIAN_POINT('Ctrl Pts',(-94.8921906418747,193.439509216083,20.5361771200286));
#19859=CARTESIAN_POINT('Ctrl Pts',(-94.8921906418747,193.438505656876,20.5361449065195));
#19860=CARTESIAN_POINT('Ctrl Pts',(-94.8921830869653,193.437502111505,20.536112704218));
#19861=CARTESIAN_POINT('Ctrl Pts',(-94.8921679778006,193.436498665232,20.53608051599));
#19862=CARTESIAN_POINT('Ctrl Pts',(-94.8917775810746,193.410571213475,20.5352488235007));
#19863=CARTESIAN_POINT('Ctrl Pts',(-94.8863476200715,193.384964382667,20.5344349153166));
#19864=CARTESIAN_POINT('Ctrl Pts',(-94.876180501212,193.361107776752,20.5336829222844));
#19865=CARTESIAN_POINT('Ctrl Pts',(-94.865971296005,193.337152417452,20.5329278164097));
#19866=CARTESIAN_POINT('Ctrl Pts',(-94.8511799469443,193.315417796313,20.5322494015434));
#19867=CARTESIAN_POINT('Ctrl Pts',(-94.832637225475,193.29712861157,20.5316820095771));
#19868=CARTESIAN_POINT('Ctrl Pts',(-94.8141034120268,193.278848213048,20.5311148901889));
#19869=CARTESIAN_POINT('Ctrl Pts',(-94.7921760129339,193.264359346585,20.5306693176415));
#19870=CARTESIAN_POINT('Ctrl Pts',(-94.7680870946041,193.254479042174,20.5303662187142));
#19871=CARTESIAN_POINT('Ctrl Pts',(-94.7440042332527,193.244601222091,20.5300631959988));
#19872=CARTESIAN_POINT('Ctrl Pts',(-94.7182222347608,193.239518901435,20.529908213256));
#19873=CARTESIAN_POINT('Ctrl Pts',(-94.6921906418747,193.239518901435,20.529908213256));
#19874=CARTESIAN_POINT('Origin',(-92.4881906418747,194.22221306377,7.73908232976852));
#19875=CARTESIAN_POINT('',(-94.3921906418747,194.022586104085,7.72687262186155));
#19876=CARTESIAN_POINT('',(-94.3921906418747,194.22221306377,7.53908232976852));
#19877=CARTESIAN_POINT('Origin',(-94.3921906418747,194.22221306377,7.73908232976852));
#19878=CARTESIAN_POINT('',(-92.6243598913088,194.22221306377,7.53908232976852));
#19879=CARTESIAN_POINT('',(-92.4881906418747,194.22221306377,7.53908232976852));
#19880=CARTESIAN_POINT('',(-92.635845637612,194.022586104085,7.72687262186155));
#19881=CARTESIAN_POINT('Origin',(-92.6365924153389,194.22221306377,7.73908232976852));
#19882=CARTESIAN_POINT('',(-92.4881906418747,194.022586104085,7.72687262186155));
#19883=CARTESIAN_POINT('Ctrl Pts',(-94.3916531358017,194.022553758915,7.72741413851302));
#19884=CARTESIAN_POINT('Ctrl Pts',(-94.4702312807686,194.022562866045,7.72726524382926));
#19885=CARTESIAN_POINT('Ctrl Pts',(-94.6267766380816,194.018585632462,7.79228999593958));
#19886=CARTESIAN_POINT('Ctrl Pts',(-94.6917808676968,194.009010817456,7.94883699746041));
#19887=CARTESIAN_POINT('Ctrl Pts',(-94.6916261908205,194.004205286083,8.02741014520733));
#19888=CARTESIAN_POINT('Ctrl Pts',(-94.3915621857099,194.025493061166,7.67699373899997));
#19889=CARTESIAN_POINT('Ctrl Pts',(-94.4834363118827,194.025503596185,7.6768210247467));
#19890=CARTESIAN_POINT('Ctrl Pts',(-94.6665005690562,194.020902846311,7.75224741906075));
#19891=CARTESIAN_POINT('Ctrl Pts',(-94.7438191640054,194.00971125455,7.93515992461874));
#19892=CARTESIAN_POINT('Ctrl Pts',(-94.744179577905,194.004042834544,8.02749469706182));
#19893=CARTESIAN_POINT('Ctrl Pts',(-94.3913817356472,194.071543721126,7.57917986205482));
#19894=CARTESIAN_POINT('Ctrl Pts',(-94.50963565855,194.071555522467,7.57895948418768));
#19895=CARTESIAN_POINT('Ctrl Pts',(-94.7454661699812,194.06640178224,7.67519996502469));
#19896=CARTESIAN_POINT('Ctrl Pts',(-94.8472670635326,194.053820051578,7.91067035838056));
#19897=CARTESIAN_POINT('Ctrl Pts',(-94.8486119207842,194.047436536591,8.03033600817985));
#19898=CARTESIAN_POINT('Ctrl Pts',(-94.3912980658071,194.171889369404,7.53908316716275));
#19899=CARTESIAN_POINT('Ctrl Pts',(-94.5217840909054,194.171899389249,7.53883830482246));
#19900=CARTESIAN_POINT('Ctrl Pts',(-94.7816440111858,194.167523598955,7.64577240432713));
#19901=CARTESIAN_POINT('Ctrl Pts',(-94.8915859191934,194.156918070776,7.90550161095615));
#19902=CARTESIAN_POINT('Ctrl Pts',(-94.8921956604783,194.151565448256,8.03678384478297));
#19903=CARTESIAN_POINT('Ctrl Pts',(-94.3912931718134,194.222213032573,7.53908317988628));
#19904=CARTESIAN_POINT('Ctrl Pts',(-94.5224945401073,194.222222154995,7.53883459606348));
#19905=CARTESIAN_POINT('Ctrl Pts',(-94.7838777538086,194.218238243751,7.64739521783459));
#19906=CARTESIAN_POINT('Ctrl Pts',(-94.8924383755797,194.208646114423,7.90877843153593));
#19907=CARTESIAN_POINT('Ctrl Pts',(-94.8921897917569,194.203831342753,8.0399797998298));
#19908=CARTESIAN_POINT('',(-94.6921906418747,194.00423731804,8.02687262186155));
#19909=CARTESIAN_POINT('',(-94.8921906418747,194.203864277725,8.03908232976852));
#19910=CARTESIAN_POINT('Origin',(-94.6921906418747,194.203864277725,8.03908232976852));
#19911=CARTESIAN_POINT('Origin',(-94.3921906418747,194.203864277725,8.03908232976852));
#19912=CARTESIAN_POINT('Origin',(-94.3921906418747,194.00423731804,8.02687262186155));
#19913=CARTESIAN_POINT('Origin',(-94.6921906418747,193.938145671044,12.3835431462985));
#19914=CARTESIAN_POINT('',(-94.8921906418747,193.938145671044,12.3835431462985));
#19915=CARTESIAN_POINT('',(-94.6921906418747,193.73851871136,12.3713334383915));
#19916=CARTESIAN_POINT('Origin',(-94.8921906418747,189.581918901436,20.5299082132559));
#19917=CARTESIAN_POINT('',(-93.4232118301906,189.581918901436,20.5299082132562));
#19918=CARTESIAN_POINT('',(-96.4164416400942,189.581918901436,20.529908213256));
#19919=CARTESIAN_POINT('',(-93.4189128402616,189.581918901436,20.5299082132562));
#19920=CARTESIAN_POINT('',(-96.4164416400943,189.581918901436,20.5299082132564));
#19921=CARTESIAN_POINT('',(-93.2290292779834,189.392035339158,17.4253394127216));
#19922=CARTESIAN_POINT('Origin',(-96.4164416400942,191.410718901436,20.5299082132559));
#19923=CARTESIAN_POINT('',(-93.4232118301906,193.239518901436,20.529908213256));
#19924=CARTESIAN_POINT('',(-96.4164416400942,193.239518901436,20.5299082132561));
#19925=CARTESIAN_POINT('Origin',(-93.4232118301906,191.410718901436,20.5299082132559));
#19926=CARTESIAN_POINT('Origin',(-94.8921906418747,194.034071850389,7.53908232976852));
#19927=CARTESIAN_POINT('',(-93.4189128402616,193.239518901436,20.529908213256));
#19928=CARTESIAN_POINT('',(-92.8332279251392,193.825203816558,10.954044496473));
#19929=CARTESIAN_POINT('',(-96.4164416400942,193.239518901436,20.5299082132561));
#19930=CARTESIAN_POINT('Origin',(-93.1999575639417,189.460997783086,18.7143400325696));
#19931=CARTESIAN_POINT('',(-93.2633586018761,189.581918901436,20.5299082132564));
#19932=CARTESIAN_POINT('',(-93.42442547609,189.380158379866,25.1509838962073));
#19933=CARTESIAN_POINT('',(-93.1999575639417,189.660807427403,18.7230639100426));
#19934=CARTESIAN_POINT('',(-93.2245473106862,189.18034873555,25.1492399180748));
#19935=CARTESIAN_POINT('Origin',(-93.42442547609,189.18034873555,25.1422600187343));
#19936=CARTESIAN_POINT('',(-93.0633240917722,189.381923957294,20.5324109861693));
#19937=CARTESIAN_POINT('',(-93.0000793985379,189.460997783086,18.7213199319101));
#19938=CARTESIAN_POINT('Ctrl Pts',(-93.0633240925594,189.381924189832,20.5324110087087));
#19939=CARTESIAN_POINT('Ctrl Pts',(-93.0633244819837,189.3824102075,20.5324221380967));
#19940=CARTESIAN_POINT('Ctrl Pts',(-93.0633267448251,189.382896198147,20.532433200155));
#19941=CARTESIAN_POINT('Ctrl Pts',(-93.0634441230937,189.396704180255,20.5327456027794));
#19942=CARTESIAN_POINT('Ctrl Pts',(-93.0649560083836,189.40993309637,20.5329951223389));
#19943=CARTESIAN_POINT('Ctrl Pts',(-93.0704728899143,189.435556458095,20.5333851704382));
#19944=CARTESIAN_POINT('Ctrl Pts',(-93.0744207203858,189.447964522018,20.5335280454019));
#19945=CARTESIAN_POINT('Ctrl Pts',(-93.0847565805562,189.472222907601,20.5337134898525));
#19946=CARTESIAN_POINT('Ctrl Pts',(-93.0911518400841,189.483931876515,20.5337524855325));
#19947=CARTESIAN_POINT('Ctrl Pts',(-93.105528380987,189.505039996953,20.5337214029448));
#19948=CARTESIAN_POINT('Ctrl Pts',(-93.1133571769544,189.514547129182,20.533659203947));
#19949=CARTESIAN_POINT('Ctrl Pts',(-93.1223080395818,189.523496576046,20.5335455743867));
#19950=CARTESIAN_POINT('Ctrl Pts',(-93.1225532731916,189.523740441945,20.5335424318287));
#19951=CARTESIAN_POINT('Ctrl Pts',(-93.1322609870422,189.533341759173,20.5334168766707));
#19952=CARTESIAN_POINT('Ctrl Pts',(-93.1426508100425,189.541670318732,20.5332392458611));
#19953=CARTESIAN_POINT('Ctrl Pts',(-93.1643290714103,189.55580571386,20.5327951759082));
#19954=CARTESIAN_POINT('Ctrl Pts',(-93.1755494826955,189.561716946803,20.5325335001307));
#19955=CARTESIAN_POINT('Ctrl Pts',(-93.1995757030856,189.571660083877,20.5319115920629));
#19956=CARTESIAN_POINT('Ctrl Pts',(-93.2123129143523,189.575535883061,20.5315501446749));
#19957=CARTESIAN_POINT('Ctrl Pts',(-93.2377061048598,189.580598473112,20.5307712711482));
#19958=CARTESIAN_POINT('Ctrl Pts',(-93.2503416038324,189.581898173523,20.5303570301329));
#19959=CARTESIAN_POINT('Ctrl Pts',(-93.2630541460213,189.581918656299,20.5299135206491));
#19960=CARTESIAN_POINT('Ctrl Pts',(-93.424916511785,189.380179614636,25.1504818800042));
#19961=CARTESIAN_POINT('Ctrl Pts',(-93.4274595052752,189.376832207128,25.2271530737335));
#19962=CARTESIAN_POINT('Ctrl Pts',(-93.4945783589344,189.370255128731,25.3777930519739));
#19963=CARTESIAN_POINT('Ctrl Pts',(-93.6473265322528,189.36754008287,25.4399756311859));
#19964=CARTESIAN_POINT('Ctrl Pts',(-93.7240430288552,189.367538137001,25.44002020982));
#19965=CARTESIAN_POINT('Ctrl Pts',(-93.3724629923896,189.380244494991,25.1522313209567));
#19966=CARTESIAN_POINT('Ctrl Pts',(-93.3758290070192,189.376296721733,25.2423219044436));
#19967=CARTESIAN_POINT('Ctrl Pts',(-93.455314285452,189.368597460232,25.4186052601509));
#19968=CARTESIAN_POINT('Ctrl Pts',(-93.6341793078132,189.365445805269,25.4909968587637));
#19969=CARTESIAN_POINT('Ctrl Pts',(-93.7240090649931,189.365443475916,25.4910490770623));
#19970=CARTESIAN_POINT('Ctrl Pts',(-93.2682195071037,189.336735815788,25.1538032811562));
#19971=CARTESIAN_POINT('Ctrl Pts',(-93.2731912836192,189.33229084254,25.2705198873569));
#19972=CARTESIAN_POINT('Ctrl Pts',(-93.3772802369395,189.323622616774,25.4978603934914));
#19973=CARTESIAN_POINT('Ctrl Pts',(-93.6081005803491,189.320079058311,25.5906519573071));
#19974=CARTESIAN_POINT('Ctrl Pts',(-93.7239411231264,189.320076499568,25.5907191314126));
#19975=CARTESIAN_POINT('Ctrl Pts',(-93.2245955599571,189.232631688779,25.150709987005));
#19976=CARTESIAN_POINT('Ctrl Pts',(-93.2294470426973,189.228904148043,25.2787633743659));
#19977=CARTESIAN_POINT('Ctrl Pts',(-93.3423930130607,189.221610771125,25.5290593243738));
#19978=CARTESIAN_POINT('Ctrl Pts',(-93.5963135992596,189.218615187118,25.6317156092844));
#19979=CARTESIAN_POINT('Ctrl Pts',(-93.723911430831,189.218613016808,25.6317900279709));
#19980=CARTESIAN_POINT('Ctrl Pts',(-93.2245197657032,189.180369916243,25.1484313886934));
#19981=CARTESIAN_POINT('Ctrl Pts',(-93.2287713605729,189.17701671021,25.2764331300495));
#19982=CARTESIAN_POINT('Ctrl Pts',(-93.340835555385,189.170428792791,25.5279133234161));
#19983=CARTESIAN_POINT('Ctrl Pts',(-93.5958370419541,189.167709529548,25.6317156030735));
#19984=CARTESIAN_POINT('Ctrl Pts',(-93.7239093508686,189.167707579975,25.631790023999));
#19985=CARTESIAN_POINT('',(-93.7235573016298,189.367517254661,25.4405132641887));
#19986=CARTESIAN_POINT('',(-93.7231003532526,189.167707610344,25.6317888647104));
#19987=CARTESIAN_POINT('Origin',(-93.7235573016298,189.167707610344,25.4317893867157));
#19988=CARTESIAN_POINT('Origin',(-93.7242427241957,189.18080585903,25.1317901697235));
#19989=CARTESIAN_POINT('Origin',(-93.7242427241957,189.380615503346,25.1405140471966));
#19990=CARTESIAN_POINT('Ctrl Pts',(-93.264080044618,193.239484619158,20.5412539784247));
#19991=CARTESIAN_POINT('Ctrl Pts',(-93.2533353100741,193.241171145492,20.263921498697));
#19992=CARTESIAN_POINT('Ctrl Pts',(-93.2211960780586,193.062307263405,19.4343767128086));
#19993=CARTESIAN_POINT('Ctrl Pts',(-93.1845557790957,191.878376144229,18.4886593606986));
#19994=CARTESIAN_POINT('Ctrl Pts',(-93.2003064302196,190.103775423746,18.8951966492147));
#19995=CARTESIAN_POINT('Ctrl Pts',(-93.2427328753502,189.578291041725,19.9902619166261));
#19996=CARTESIAN_POINT('Ctrl Pts',(-93.2640800852331,189.581956418784,20.5412550267878));
#19997=CARTESIAN_POINT('Ctrl Pts',(-93.211649922002,193.239394786839,20.5430816894059));
#19998=CARTESIAN_POINT('Ctrl Pts',(-93.2010834902257,193.241365983959,20.2658230964734));
#19999=CARTESIAN_POINT('Ctrl Pts',(-93.1694684757444,193.063328637528,19.4360140836187));
#20000=CARTESIAN_POINT('Ctrl Pts',(-93.1334018136984,191.878967693919,18.4885659637859));
#20001=CARTESIAN_POINT('Ctrl Pts',(-93.1489079333779,190.102484301071,18.8959833255137));
#20002=CARTESIAN_POINT('Ctrl Pts',(-93.1906570144716,189.577813636422,19.9922377732914));
#20003=CARTESIAN_POINT('Ctrl Pts',(-93.2116499617603,189.582046269447,20.5430827234734));
#20004=CARTESIAN_POINT('Ctrl Pts',(-93.1065463129187,193.283245773718,20.5470271111019));
#20005=CARTESIAN_POINT('Ctrl Pts',(-93.0963240068724,193.28549380874,20.2630384456035));
#20006=CARTESIAN_POINT('Ctrl Pts',(-93.0657281614801,193.104047921796,19.4128502359129));
#20007=CARTESIAN_POINT('Ctrl Pts',(-93.0307744047799,191.89079092702,18.4408882106574));
#20008=CARTESIAN_POINT('Ctrl Pts',(-93.0458083723758,190.06973047754,18.8590112729873));
#20009=CARTESIAN_POINT('Ctrl Pts',(-93.086237178925,189.533402108318,19.9828143483831));
#20010=CARTESIAN_POINT('Ctrl Pts',(-93.1065463505511,189.538195392791,20.5470281481276));
#20011=CARTESIAN_POINT('Ctrl Pts',(-93.0631812295831,193.388871696006,20.5491965647836));
#20012=CARTESIAN_POINT('Ctrl Pts',(-93.0527167642346,193.390869679086,20.249214709989));
#20013=CARTESIAN_POINT('Ctrl Pts',(-93.0213983420007,193.197934350049,19.3516586698641));
#20014=CARTESIAN_POINT('Ctrl Pts',(-92.9856668852028,191.916972079644,18.3275182306141));
#20015=CARTESIAN_POINT('Ctrl Pts',(-93.0010273794558,189.996130163516,18.7678613172473));
#20016=CARTESIAN_POINT('Ctrl Pts',(-93.0423908689904,189.42825836863,19.953206744853));
#20017=CARTESIAN_POINT('Ctrl Pts',(-93.063181269324,189.432569621036,20.5491976880649));
#20018=CARTESIAN_POINT('Ctrl Pts',(-93.0639394537836,193.442125188175,20.5495013368922));
#20019=CARTESIAN_POINT('Ctrl Pts',(-93.0531812287182,193.443991306073,20.2414385178615));
#20020=CARTESIAN_POINT('Ctrl Pts',(-93.0210024934582,193.245284916201,19.3199851810881));
#20021=CARTESIAN_POINT('Ctrl Pts',(-92.9843184257271,191.930179216654,18.2695254664189));
#20022=CARTESIAN_POINT('Ctrl Pts',(-93.0000878729371,189.958994314824,18.7210844883952));
#20023=CARTESIAN_POINT('Ctrl Pts',(-93.0425654831071,189.37525922104,19.9374555331399));
#20024=CARTESIAN_POINT('Ctrl Pts',(-93.0639394944395,189.379316207576,20.5495025018938));
#20025=CARTESIAN_POINT('',(-93.263358601876,193.239518901436,20.529908213256));
#20026=CARTESIAN_POINT('Origin',(-93.263358601876,191.410718901436,20.5299082132559));
#20027=CARTESIAN_POINT('',(-93.0633240871169,193.439513959097,20.532410852857));
#20028=CARTESIAN_POINT('Origin',(-93.0634804364722,191.410718901436,20.5368881125964));
#20029=CARTESIAN_POINT('Ctrl Pts',(-93.0633240870547,193.439513959056,20.5324108510684));
#20030=CARTESIAN_POINT('Ctrl Pts',(-93.0633244767397,193.439027973247,20.532421980438));
#20031=CARTESIAN_POINT('Ctrl Pts',(-93.0633267395796,193.438542014458,20.532433042482));
#20032=CARTESIAN_POINT('Ctrl Pts',(-93.0634441183716,193.424733998672,20.5327454662191));
#20033=CARTESIAN_POINT('Ctrl Pts',(-93.064956006136,193.411505022662,20.5329950046633));
#20034=CARTESIAN_POINT('Ctrl Pts',(-93.0704728919883,193.385881571638,20.5333850851024));
#20035=CARTESIAN_POINT('Ctrl Pts',(-93.0744207211344,193.373473477357,20.5335279737622));
#20036=CARTESIAN_POINT('Ctrl Pts',(-93.0847565844299,193.349215019768,20.533713441931));
#20037=CARTESIAN_POINT('Ctrl Pts',(-93.091151852368,193.337506011594,20.5337524472225));
#20038=CARTESIAN_POINT('Ctrl Pts',(-93.1055283982178,193.316397852093,20.5337213791707));
#20039=CARTESIAN_POINT('Ctrl Pts',(-93.1133571863458,193.306890716173,20.5336591856106));
#20040=CARTESIAN_POINT('Ctrl Pts',(-93.1223080390719,193.29794126708,20.5335455604384));
#20041=CARTESIAN_POINT('Ctrl Pts',(-93.1225532726858,193.297697400848,20.5335424179958));
#20042=CARTESIAN_POINT('Ctrl Pts',(-93.1322609789506,193.288096078264,20.5334168674538));
#20043=CARTESIAN_POINT('Ctrl Pts',(-93.1426507927931,193.279767516326,20.5332392397227));
#20044=CARTESIAN_POINT('Ctrl Pts',(-93.1643290519801,193.265632106683,20.5327951737524));
#20045=CARTESIAN_POINT('Ctrl Pts',(-93.175549472537,193.259720864785,20.5325334988107));
#20046=CARTESIAN_POINT('Ctrl Pts',(-93.199575663423,193.249777736345,20.5319115927584));
#20047=CARTESIAN_POINT('Ctrl Pts',(-93.2123128322532,193.245901945235,20.5315501468585));
#20048=CARTESIAN_POINT('Ctrl Pts',(-93.2377060195936,193.240839338462,20.5307712739593));
#20049=CARTESIAN_POINT('Ctrl Pts',(-93.2503415609392,193.239539629418,20.5303570316295));
#20050=CARTESIAN_POINT('Ctrl Pts',(-93.2630541460213,193.239519146573,20.5299135206492));
#20051=CARTESIAN_POINT('Origin',(-93.2829075515398,193.464151213023,21.0897168872415));
#20052=CARTESIAN_POINT('',(-93.2245473106862,193.641089067321,25.1492399180748));
#20053=CARTESIAN_POINT('',(-93.0830293861359,193.464151213023,21.096696786582));
#20054=CARTESIAN_POINT('',(-93.42442547609,193.441279423005,25.1509838962073));
#20055=CARTESIAN_POINT('Origin',(-93.42442547609,193.641089067321,25.1422600187343));
#20056=CARTESIAN_POINT('',(-93.2829075515398,193.264341568707,21.0984407647145));
#20057=CARTESIAN_POINT('Ctrl Pts',(-93.7240432291117,193.453899657509,25.4400200060194));
#20058=CARTESIAN_POINT('Ctrl Pts',(-93.6473267167084,193.453897714037,25.4399754822978));
#20059=CARTESIAN_POINT('Ctrl Pts',(-93.4945789039823,193.451182649719,25.3777924878543));
#20060=CARTESIAN_POINT('Ctrl Pts',(-93.4274596523359,193.444605587929,25.2271528830621));
#20061=CARTESIAN_POINT('Ctrl Pts',(-93.4249167147615,193.441258179766,25.1504816730104));
#20062=CARTESIAN_POINT('Ctrl Pts',(-93.7240092994097,193.455994265761,25.491048944925));
#20063=CARTESIAN_POINT('Ctrl Pts',(-93.6341794971845,193.455991939122,25.4909967904354));
#20064=CARTESIAN_POINT('Ctrl Pts',(-93.4553147947633,193.452840293729,25.4186047371145));
#20065=CARTESIAN_POINT('Ctrl Pts',(-93.3758290731285,193.445141014948,25.2423217145779));
#20066=CARTESIAN_POINT('Ctrl Pts',(-93.3724631219247,193.441193238771,25.1522310839115));
#20067=CARTESIAN_POINT('Ctrl Pts',(-93.7239414258019,193.501361443831,25.5907188866932));
#20068=CARTESIAN_POINT('Ctrl Pts',(-93.6081007878313,193.501358888196,25.5906517943662));
#20069=CARTESIAN_POINT('Ctrl Pts',(-93.3772809443935,193.497815312886,25.4978596155009));
#20070=CARTESIAN_POINT('Ctrl Pts',(-93.2731914571036,193.489147119709,25.2705196673316));
#20071=CARTESIAN_POINT('Ctrl Pts',(-93.2682197591101,193.484702141835,25.1538029602226));
#20072=CARTESIAN_POINT('Ctrl Pts',(-93.7239117636786,193.602824786069,25.6317900281618));
#20073=CARTESIAN_POINT('Ctrl Pts',(-93.5963138189908,193.602822618385,25.6317156995383));
#20074=CARTESIAN_POINT('Ctrl Pts',(-93.3423934526308,193.599827020431,25.5290589177544));
#20075=CARTESIAN_POINT('Ctrl Pts',(-93.2294469434329,193.592533648515,25.2787631577228));
#20076=CARTESIAN_POINT('Ctrl Pts',(-93.2245955473052,193.588806104368,25.1507096529693));
#20077=CARTESIAN_POINT('Ctrl Pts',(-93.7239096849552,193.653730222901,25.6317900241881));
#20078=CARTESIAN_POINT('Ctrl Pts',(-93.5958372621857,193.653728275729,25.6317156948763));
#20079=CARTESIAN_POINT('Ctrl Pts',(-93.3408362025819,193.651008992563,25.5279126547543));
#20080=CARTESIAN_POINT('Ctrl Pts',(-93.2287712616359,193.644421086973,25.2764329129294));
#20081=CARTESIAN_POINT('Ctrl Pts',(-93.2245197546176,193.641067877881,25.1484310547907));
#20082=CARTESIAN_POINT('',(-93.7231003532525,193.653730192527,25.6317888647104));
#20083=CARTESIAN_POINT('',(-93.7235573016298,193.453920548211,25.4405132641887));
#20084=CARTESIAN_POINT('Origin',(-93.7235573016298,193.653730192527,25.4317893867157));
#20085=CARTESIAN_POINT('Origin',(-93.7242427241957,193.440822299525,25.1405140471966));
#20086=CARTESIAN_POINT('Origin',(-93.7242427241957,193.640631943841,25.1317901697235));
#20087=CARTESIAN_POINT('Ctrl Pts',(-93.7235573016298,189.367517254661,25.4405132641887));
#20088=CARTESIAN_POINT('Ctrl Pts',(-93.7237857754209,189.367517231869,25.4405137861937));
#20089=CARTESIAN_POINT('Ctrl Pts',(-93.7240142498083,189.367517220474,25.4405140471966));
#20090=CARTESIAN_POINT('Ctrl Pts',(-93.7242427241957,189.367517220474,25.4405140471966));
#20091=CARTESIAN_POINT('Ctrl Pts',(-93.7234242540939,189.364979588017,25.4986353860453));
#20092=CARTESIAN_POINT('Ctrl Pts',(-93.7236972486578,189.364979560803,25.4986360068169));
#20093=CARTESIAN_POINT('Ctrl Pts',(-93.7239697289287,189.364979547383,25.4986363167059));
#20094=CARTESIAN_POINT('Ctrl Pts',(-93.7242427241957,189.364979547383,25.4986363167059));
#20095=CARTESIAN_POINT('Ctrl Pts',(-93.7231937381646,189.313275989467,25.5972713365434));
#20096=CARTESIAN_POINT('Ctrl Pts',(-93.7235433583222,189.313275959931,25.5972721278683));
#20097=CARTESIAN_POINT('Ctrl Pts',(-93.7238931031502,189.31327594512,25.5972725236512));
#20098=CARTESIAN_POINT('Ctrl Pts',(-93.7242427241957,189.31327594512,25.5972725236512));
#20099=CARTESIAN_POINT('Ctrl Pts',(-93.7231047058302,189.211340844683,25.631788874655));
#20100=CARTESIAN_POINT('Ctrl Pts',(-93.7234841549416,189.211340819883,25.631789738257));
#20101=CARTESIAN_POINT('Ctrl Pts',(-93.7238632741051,189.211340807457,25.6317901697235));
#20102=CARTESIAN_POINT('Ctrl Pts',(-93.7242427241957,189.211340807457,25.6317901697235));
#20103=CARTESIAN_POINT('Ctrl Pts',(-93.7231003532526,189.167707610344,25.6317888647105));
#20104=CARTESIAN_POINT('Ctrl Pts',(-93.7234811429044,189.167707587553,25.6317897347188));
#20105=CARTESIAN_POINT('Ctrl Pts',(-93.72386193355,189.167707576157,25.6317901697235));
#20106=CARTESIAN_POINT('Ctrl Pts',(-93.7242427241957,189.167707576157,25.6317901697235));
#20107=CARTESIAN_POINT('',(-93.7242427241957,189.366712121023,25.4517198240809));
#20108=CARTESIAN_POINT('Origin',(-93.7244577553838,189.087159079304,25.4552355531033));
#20109=CARTESIAN_POINT('',(-93.7242427241957,189.167707576157,25.6317901697235));
#20110=CARTESIAN_POINT('Origin',(-93.7242427241957,189.167707576157,25.4317901697235));
#20111=CARTESIAN_POINT('Origin',(-93.7242427241957,189.18080585903,25.1317901697235));
#20112=CARTESIAN_POINT('Origin',(-91.4881906418747,189.167707576157,25.4317901697235));
#20113=CARTESIAN_POINT('',(-93.7352562983466,189.167707576157,25.6317901697235));
#20114=CARTESIAN_POINT('Origin',(-93.7230237743165,189.167707576157,25.4317901697235));
#20115=CARTESIAN_POINT('',(-91.4881906418747,189.167707576157,25.6317901697235));
#20116=CARTESIAN_POINT('Ctrl Pts',(-93.7231003532525,193.653730192527,25.6317888647104));
#20117=CARTESIAN_POINT('Ctrl Pts',(-93.7234811429043,193.653730215318,25.6317897347188));
#20118=CARTESIAN_POINT('Ctrl Pts',(-93.72386193355,193.653730226714,25.6317901697235));
#20119=CARTESIAN_POINT('Ctrl Pts',(-93.7242427241957,193.653730226714,25.6317901697235));
#20120=CARTESIAN_POINT('Ctrl Pts',(-93.7231061566894,193.595552546742,25.6317888779698));
#20121=CARTESIAN_POINT('Ctrl Pts',(-93.723485440979,193.59555257229,25.6317897399916));
#20122=CARTESIAN_POINT('Ctrl Pts',(-93.7238634389313,193.595552584981,25.6317901697235));
#20123=CARTESIAN_POINT('Ctrl Pts',(-93.7242427241957,193.595552584981,25.6317901697235));
#20124=CARTESIAN_POINT('Ctrl Pts',(-93.7232243987857,193.494755027536,25.5844369936485));
#20125=CARTESIAN_POINT('Ctrl Pts',(-93.7235637411262,193.494755057495,25.5844377618964));
#20126=CARTESIAN_POINT('Ctrl Pts',(-93.7239033809926,193.494755072494,25.584438146316));
#20127=CARTESIAN_POINT('Ctrl Pts',(-93.7242427241957,193.494755072494,25.584438146316));
#20128=CARTESIAN_POINT('Ctrl Pts',(-93.7234575159778,193.455823798194,25.4841048555811));
#20129=CARTESIAN_POINT('Ctrl Pts',(-93.7237191895338,193.455823824238,25.4841054512865));
#20130=CARTESIAN_POINT('Ctrl Pts',(-93.7239810499637,193.455823837216,25.4841057493286));
#20131=CARTESIAN_POINT('Ctrl Pts',(-93.7242427241957,193.455823837216,25.4841057493286));
#20132=CARTESIAN_POINT('Ctrl Pts',(-93.7235573016298,193.453920548211,25.4405132641887));
#20133=CARTESIAN_POINT('Ctrl Pts',(-93.7237857754209,193.453920571002,25.4405137861937));
#20134=CARTESIAN_POINT('Ctrl Pts',(-93.7240142498083,193.453920582398,25.4405140471966));
#20135=CARTESIAN_POINT('Ctrl Pts',(-93.7242427241957,193.453920582398,25.4405140471966));
#20136=CARTESIAN_POINT('',(-93.7242426998117,193.454730385724,25.4517193343012));
#20137=CARTESIAN_POINT('Origin',(-93.724213194315,193.676133598253,25.4512370148926));
#20138=CARTESIAN_POINT('',(-93.7242427241957,193.653730226714,25.6317901697235));
#20139=CARTESIAN_POINT('Origin',(-93.7242427241957,193.640631943841,25.1317901697235));
#20140=CARTESIAN_POINT('Origin',(-93.7242427241957,193.653730226714,25.4317901697235));
#20141=CARTESIAN_POINT('Origin',(-91.4881906418747,193.653730226714,25.4317901697235));
#20142=CARTESIAN_POINT('',(-93.7352562983466,193.653730226714,25.6317901697235));
#20143=CARTESIAN_POINT('Origin',(-93.7230237743165,193.653730226714,25.4317901697235));
#20144=CARTESIAN_POINT('',(-91.4881906418747,193.653730226714,25.6317901697235));
#20145=CARTESIAN_POINT('Origin',(-93.7242427241957,181.198318901436,25.1317901697235));
#20146=CARTESIAN_POINT('',(-93.7242427241957,185.814904582973,25.6317901697235));
#20147=CARTESIAN_POINT('',(-93.7242427241957,181.198318901436,25.6317901697235));
#20148=CARTESIAN_POINT('',(-93.723455732727,185.814904560244,25.6317895503676));
#20149=CARTESIAN_POINT('Origin',(-93.7242427241957,185.796555796928,25.1317901697235));
#20150=CARTESIAN_POINT('',(-93.2245473106862,185.797196160326,25.1492399180748));
#20151=CARTESIAN_POINT('Origin',(-93.7242427241957,185.796555796928,25.1317901697235));
#20152=CARTESIAN_POINT('',(-93.2245473106862,181.198318901436,25.1492399180748));
#20153=CARTESIAN_POINT('Origin',(-90.0841906418747,174.948318901436,25.6317901697235));
#20154=CARTESIAN_POINT('',(-93.7352562983466,183.179518901436,25.6317901697235));
#20155=CARTESIAN_POINT('',(-93.7242427241957,197.281284743228,25.6317901697235));
#20156=CARTESIAN_POINT('',(-93.7242427241957,181.198318901436,25.6317901697235));
#20157=CARTESIAN_POINT('',(-92.5448323128935,198.745319900263,25.6317894699131));
#20158=CARTESIAN_POINT('Origin',(-92.2233284077475,197.279456667308,25.6317901697235));
#20159=CARTESIAN_POINT('',(-93.8921906418747,198.745813883126,25.6317901697235));
#20160=CARTESIAN_POINT('',(-90.0841906418747,198.745813883126,25.6317901697235));
#20161=CARTESIAN_POINT('',(-93.8921906418747,176.150823919746,25.6317901697235));
#20162=CARTESIAN_POINT('',(-93.8921906418747,181.198318901436,25.6317901697235));
#20163=CARTESIAN_POINT('',(-92.5453333016505,176.150823919746,25.6317901697235));
#20164=CARTESIAN_POINT('',(-90.0841906418747,176.150823919746,25.6317901697235));
#20165=CARTESIAN_POINT('',(-93.7242427241957,177.615353059643,25.6317901697235));
#20166=CARTESIAN_POINT('Origin',(-92.2233284077475,177.617181135563,25.6317901697235));
#20167=CARTESIAN_POINT('',(-93.7242427241957,181.242907576157,25.6317901697235));
#20168=CARTESIAN_POINT('',(-93.7242427241957,181.198318901436,25.6317901697235));
#20169=CARTESIAN_POINT('',(-93.7352562983466,181.242907576157,25.6317901697235));
#20170=CARTESIAN_POINT('',(-91.4881906418747,181.242907576157,25.6317901697235));
#20171=CARTESIAN_POINT('',(-93.7352562983466,185.814904582973,25.6317901697235));
#20172=CARTESIAN_POINT('',(-93.7352562983466,179.239441774268,25.6317901697235));
#20173=CARTESIAN_POINT('',(-91.4881906418747,185.814904582973,25.6317901697235));
#20174=CARTESIAN_POINT('Origin',(-92.8921906418747,189.581918901436,20.5299082132559));
#20175=CARTESIAN_POINT('',(-96.4164416400943,189.581918901436,20.5299082132564));
#20176=CARTESIAN_POINT('',(-93.4987362246745,189.52800580439,21.7647211479879));
#20177=CARTESIAN_POINT('Origin',(-96.4164416400942,191.410718901436,20.5299082132559));
#20178=CARTESIAN_POINT('',(-96.4164416400942,193.239518901436,20.529908213256));
#20179=CARTESIAN_POINT('Origin',(-93.4189128402616,191.410718901436,20.5299082132559));
#20180=CARTESIAN_POINT('Origin',(-93.193935021671,181.543727682286,18.5418769866983));
#20181=CARTESIAN_POINT('',(-93.263358601876,181.657118901436,20.5299082132555));
#20182=CARTESIAN_POINT('',(-93.42442547609,181.455358379866,25.1509838962073));
#20183=CARTESIAN_POINT('',(-93.193935021671,181.743537326603,18.5506008641714));
#20184=CARTESIAN_POINT('',(-93.2245473106862,181.25554873555,25.1492399180748));
#20185=CARTESIAN_POINT('Origin',(-93.42442547609,181.25554873555,25.1422600187343));
#20186=CARTESIAN_POINT('',(-93.0633240917724,181.457123957225,20.5324109861727));
#20187=CARTESIAN_POINT('',(-92.9940568562672,181.543727682286,18.5488568860388));
#20188=CARTESIAN_POINT('Ctrl Pts',(-93.0633240925594,181.457124189622,20.5324110087093));
#20189=CARTESIAN_POINT('Ctrl Pts',(-93.0633244819837,181.4576102073,20.5324221380976));
#20190=CARTESIAN_POINT('Ctrl Pts',(-93.0633267448085,181.458096197948,20.5324332002336));
#20191=CARTESIAN_POINT('Ctrl Pts',(-93.063444122121,181.47190419842,20.5327456027383));
#20192=CARTESIAN_POINT('Ctrl Pts',(-93.0649559959894,181.485133146644,20.5329951230799));
#20193=CARTESIAN_POINT('Ctrl Pts',(-93.0704728407325,181.51075655035,20.5333851726617));
#20194=CARTESIAN_POINT('Ctrl Pts',(-93.0744206396209,181.523164625256,20.5335280485767));
#20195=CARTESIAN_POINT('Ctrl Pts',(-93.0847564268542,181.547423027726,20.5337134946881));
#20196=CARTESIAN_POINT('Ctrl Pts',(-93.0911516439215,181.559132003261,20.5337524913752));
#20197=CARTESIAN_POINT('Ctrl Pts',(-93.1055281376625,181.580240168496,20.5337214105656));
#20198=CARTESIAN_POINT('Ctrl Pts',(-93.1133569356784,181.589747334473,20.5336592119709));
#20199=CARTESIAN_POINT('Ctrl Pts',(-93.1223078163549,181.59869679939,20.5335455821814));
#20200=CARTESIAN_POINT('Ctrl Pts',(-93.1225530499745,181.59894066528,20.5335424396231));
#20201=CARTESIAN_POINT('Ctrl Pts',(-93.1322607469472,181.608541964292,20.5334168846665));
#20202=CARTESIAN_POINT('Ctrl Pts',(-93.1426505638527,181.616870495218,20.5332392537667));
#20203=CARTESIAN_POINT('Ctrl Pts',(-93.1643288625282,181.63100585563,20.5327951826911));
#20204=CARTESIAN_POINT('Ctrl Pts',(-93.1755493218202,181.636917075241,20.5325335055399));
#20205=CARTESIAN_POINT('Ctrl Pts',(-93.1995756404344,181.646860174555,20.5319115944287));
#20206=CARTESIAN_POINT('Ctrl Pts',(-93.2123129010532,181.650735949845,20.5315501454068));
#20207=CARTESIAN_POINT('Ctrl Pts',(-93.237706133918,181.65579849098,20.5307712702235));
#20208=CARTESIAN_POINT('Ctrl Pts',(-93.2503416250268,181.657098173771,20.5303570293927));
#20209=CARTESIAN_POINT('Ctrl Pts',(-93.2630541460187,181.657118656302,20.5299135206483));
#20210=CARTESIAN_POINT('Ctrl Pts',(-93.4249161332242,181.45537959884,25.1504822660587));
#20211=CARTESIAN_POINT('Ctrl Pts',(-93.4274592309983,181.452032192554,25.2271534293476));
#20212=CARTESIAN_POINT('Ctrl Pts',(-93.4945773423918,181.445455083182,25.3777941040866));
#20213=CARTESIAN_POINT('Ctrl Pts',(-93.6473261882313,181.442740071747,25.4399759088713));
#20214=CARTESIAN_POINT('Ctrl Pts',(-93.7240426553658,181.442738121405,25.440020589918));
#20215=CARTESIAN_POINT('Ctrl Pts',(-93.3724627508022,181.4554443661,25.1522317630584));
#20216=CARTESIAN_POINT('Ctrl Pts',(-93.3758288837215,181.451496598286,25.2423222585549));
#20217=CARTESIAN_POINT('Ctrl Pts',(-93.4553133355615,181.44379736901,25.418606235639));
#20218=CARTESIAN_POINT('Ctrl Pts',(-93.6341789546239,181.440645696199,25.4909969861997));
#20219=CARTESIAN_POINT('Ctrl Pts',(-93.7240086277937,181.440643361785,25.491049323503));
#20220=CARTESIAN_POINT('Ctrl Pts',(-93.268219036121,181.411936105383,25.1538038797906));
#20221=CARTESIAN_POINT('Ctrl Pts',(-93.2731909590818,181.407491140767,25.2705202977929));
#20222=CARTESIAN_POINT('Ctrl Pts',(-93.377278916432,181.398822854055,25.4978618458106));
#20223=CARTESIAN_POINT('Ctrl Pts',(-93.6081001933811,181.395279327061,25.5906522621041));
#20224=CARTESIAN_POINT('Ctrl Pts',(-93.7239405586188,181.395276762524,25.5907195887279));
#20225=CARTESIAN_POINT('Ctrl Pts',(-93.224595583554,181.307831670645,25.1507106099983));
#20226=CARTESIAN_POINT('Ctrl Pts',(-93.2294472278279,181.304104136267,25.278763778418));
#20227=CARTESIAN_POINT('Ctrl Pts',(-93.3423921932394,181.296810750024,25.5290600827404));
#20228=CARTESIAN_POINT('Ctrl Pts',(-93.5963131894475,181.293815192028,25.6317154409585));
#20229=CARTESIAN_POINT('Ctrl Pts',(-93.7239108100536,181.293813016818,25.6317900276142));
#20230=CARTESIAN_POINT('Ctrl Pts',(-93.2245197863792,181.255569899929,25.1484320114388));
#20231=CARTESIAN_POINT('Ctrl Pts',(-93.2287715450925,181.252216699602,25.2764335349928));
#20232=CARTESIAN_POINT('Ctrl Pts',(-93.3408343483289,181.245628760121,25.5279145705051));
#20233=CARTESIAN_POINT('Ctrl Pts',(-93.595836631208,181.242909534033,25.6317154318597));
#20234=CARTESIAN_POINT('Ctrl Pts',(-93.7239087277802,181.242907579984,25.6317900236456));
#20235=CARTESIAN_POINT('',(-93.7235573016298,181.442717254661,25.4405132641887));
#20236=CARTESIAN_POINT('',(-93.7231003532526,181.242907610344,25.6317888647104));
#20237=CARTESIAN_POINT('Origin',(-93.7235573016298,181.242907610344,25.4317893867157));
#20238=CARTESIAN_POINT('Origin',(-93.7242427241957,181.25600585903,25.1317901697235));
#20239=CARTESIAN_POINT('Origin',(-93.7242427241957,181.455815503346,25.1405140471966));
#20240=CARTESIAN_POINT('Ctrl Pts',(-93.264017749953,185.314693702022,20.5396462564236));
#20241=CARTESIAN_POINT('Ctrl Pts',(-93.2532935246751,185.316138447598,20.2628431427853));
#20242=CARTESIAN_POINT('Ctrl Pts',(-93.2211818117535,185.137037063195,19.4340086538989));
#20243=CARTESIAN_POINT('Ctrl Pts',(-93.184555797995,183.95356529353,18.4886600140809));
#20244=CARTESIAN_POINT('Ctrl Pts',(-93.2003064513431,182.17895187989,18.8951973610755));
#20245=CARTESIAN_POINT('Ctrl Pts',(-93.2427330515862,181.653488924742,19.990266630695));
#20246=CARTESIAN_POINT('Ctrl Pts',(-93.2640803535744,181.657156464479,20.5412621193377));
#20247=CARTESIAN_POINT('Ctrl Pts',(-93.2115886639058,185.314605522483,20.5414743936136));
#20248=CARTESIAN_POINT('Ctrl Pts',(-93.2010423895227,185.316334361773,20.2647444074397));
#20249=CARTESIAN_POINT('Ctrl Pts',(-93.1694543991115,185.138058391304,19.4356439500128));
#20250=CARTESIAN_POINT('Ctrl Pts',(-93.1334017823889,183.954156843934,18.4885646080324));
#20251=CARTESIAN_POINT('Ctrl Pts',(-93.1489078993771,182.177660312964,18.8959818671344));
#20252=CARTESIAN_POINT('Ctrl Pts',(-93.1906571911462,181.653011523438,19.9922425068724));
#20253=CARTESIAN_POINT('Ctrl Pts',(-93.2116502285082,181.657246319816,20.5430898138676));
#20254=CARTESIAN_POINT('Ctrl Pts',(-93.1064861978756,185.358457815373,20.5453808304211));
#20255=CARTESIAN_POINT('Ctrl Pts',(-93.0962833799754,185.360457469505,20.2619332554192));
#20256=CARTESIAN_POINT('Ctrl Pts',(-93.065713733166,185.178765841732,19.4124722429729));
#20257=CARTESIAN_POINT('Ctrl Pts',(-93.0307736184367,183.965979662348,18.4408891778423));
#20258=CARTESIAN_POINT('Ctrl Pts',(-93.0458075960635,182.144906199813,18.8590125990384));
#20259=CARTESIAN_POINT('Ctrl Pts',(-93.0862364999395,181.608600229699,19.982819159836));
#20260=CARTESIAN_POINT('Ctrl Pts',(-93.1065457566509,181.61339573319,20.54703544162));
#20261=CARTESIAN_POINT('Ctrl Pts',(-93.0631202403593,185.464083347034,20.5474575566846));
#20262=CARTESIAN_POINT('Ctrl Pts',(-93.0526757259388,185.465819490926,20.2480478383324));
#20263=CARTESIAN_POINT('Ctrl Pts',(-93.0213839507431,185.272626345197,19.3512593609065));
#20264=CARTESIAN_POINT('Ctrl Pts',(-92.9856663517631,183.992160513307,18.3275176895015));
#20265=CARTESIAN_POINT('Ctrl Pts',(-93.0010268256097,182.07130398826,18.7678610227986));
#20266=CARTESIAN_POINT('Ctrl Pts',(-93.0423907193948,181.50345526648,19.9532116220537));
#20267=CARTESIAN_POINT('Ctrl Pts',(-93.0631812112738,181.507768855659,20.5492053759812));
#20268=CARTESIAN_POINT('Ctrl Pts',(-93.0638771044774,185.517336453595,20.5477154739751));
#20269=CARTESIAN_POINT('Ctrl Pts',(-93.053139408738,185.518934008703,20.2402405077049));
#20270=CARTESIAN_POINT('Ctrl Pts',(-93.0209882147406,185.319963703234,19.3195756370784));
#20271=CARTESIAN_POINT('Ctrl Pts',(-92.9843184307367,184.00536746737,18.2695248716623));
#20272=CARTESIAN_POINT('Ctrl Pts',(-93.0000878908091,182.034167317064,18.7210842133537));
#20273=CARTESIAN_POINT('Ctrl Pts',(-93.0425656696811,181.450455656866,19.9374604086943));
#20274=CARTESIAN_POINT('Ctrl Pts',(-93.0639397867264,181.454515039768,20.5495103870848));
#20275=CARTESIAN_POINT('',(-93.263358601876,185.314718901436,20.5299082132554));
#20276=CARTESIAN_POINT('Origin',(-93.263358601876,183.485918901436,20.5299082132559));
#20277=CARTESIAN_POINT('',(-93.0632615149225,185.514709210106,20.5306190196438));
#20278=CARTESIAN_POINT('Origin',(-93.0634804364722,183.485918901436,20.5368881125964));
#20279=CARTESIAN_POINT('Ctrl Pts',(-93.0632615147394,185.514709209937,20.530619014389));
#20280=CARTESIAN_POINT('Ctrl Pts',(-93.0632620604797,185.514223288818,20.530634596411));
#20281=CARTESIAN_POINT('Ctrl Pts',(-93.0632644789893,185.513737394662,20.5306501103448));
#20282=CARTESIAN_POINT('Ctrl Pts',(-93.0633862763021,185.499930532147,20.531089036663));
#20283=CARTESIAN_POINT('Ctrl Pts',(-93.0649022629757,185.486702412114,20.5314594172847));
#20284=CARTESIAN_POINT('Ctrl Pts',(-93.0704206680302,185.461109675334,20.5320817089477));
#20285=CARTESIAN_POINT('Ctrl Pts',(-93.0743602554939,185.44873027402,20.5323363516835));
#20286=CARTESIAN_POINT('Ctrl Pts',(-93.0846801780631,185.42449752884,20.5327402794433));
#20287=CARTESIAN_POINT('Ctrl Pts',(-93.091072932261,185.412787167798,20.5328844208324));
#20288=CARTESIAN_POINT('Ctrl Pts',(-93.1054629795359,185.391647392927,20.533042381913));
#20289=CARTESIAN_POINT('Ctrl Pts',(-93.1133126945559,185.382113536937,20.5330648147133));
#20290=CARTESIAN_POINT('Ctrl Pts',(-93.1222677603086,185.373162692711,20.5330307106333));
#20291=CARTESIAN_POINT('Ctrl Pts',(-93.1224915562962,185.372940108483,20.5330298241125));
#20292=CARTESIAN_POINT('Ctrl Pts',(-93.1321758098923,185.363355870234,20.532989989224));
#20293=CARTESIAN_POINT('Ctrl Pts',(-93.1425641179199,185.35502271197,20.5328866802771));
#20294=CARTESIAN_POINT('Ctrl Pts',(-93.164236831925,185.340879822732,20.5325683030677));
#20295=CARTESIAN_POINT('Ctrl Pts',(-93.1754527366085,185.334965092611,20.5323589898546));
#20296=CARTESIAN_POINT('Ctrl Pts',(-93.1994731225882,185.32501146831,20.5318245148832));
#20297=CARTESIAN_POINT('Ctrl Pts',(-93.2122091900171,185.321129272349,20.5314966670468));
#20298=CARTESIAN_POINT('Ctrl Pts',(-93.23759568317,185.316054477635,20.5307615784946));
#20299=CARTESIAN_POINT('Ctrl Pts',(-93.25022540754,185.314748033015,20.5303585484261));
#20300=CARTESIAN_POINT('Ctrl Pts',(-93.2629324951295,185.31471938157,20.5299156344927));
#20301=CARTESIAN_POINT('Origin',(-93.289572676041,185.561005758291,21.2805810806212));
#20302=CARTESIAN_POINT('',(-93.0896945106372,185.561005758291,21.2875609799617));
#20303=CARTESIAN_POINT('',(-93.42442547609,185.597569200642,25.1544697266412));
#20304=CARTESIAN_POINT('Origin',(-93.42442547609,185.797196160326,25.1422600187343));
#20305=CARTESIAN_POINT('',(-93.289572676041,185.361378798607,21.2927907885282));
#20306=CARTESIAN_POINT('Ctrl Pts',(-93.7242610145427,185.615248123619,25.4435070426763));
#20307=CARTESIAN_POINT('Ctrl Pts',(-93.6475072859553,185.615248817821,25.4435183838526));
#20308=CARTESIAN_POINT('Ctrl Pts',(-93.4946409603407,185.611448288905,25.3813824931687));
#20309=CARTESIAN_POINT('Ctrl Pts',(-93.427462800671,185.602230315017,25.2306698395986));
#20310=CARTESIAN_POINT('Ctrl Pts',(-93.4249215049011,185.597538872969,25.1539624511691));
#20311=CARTESIAN_POINT('Ctrl Pts',(-93.7242642181867,185.61819931418,25.4939105479473));
#20312=CARTESIAN_POINT('Ctrl Pts',(-93.6345294833709,185.618200046778,25.4939234305853));
#20313=CARTESIAN_POINT('Ctrl Pts',(-93.4557855063785,185.613804290308,25.421847534239));
#20314=CARTESIAN_POINT('Ctrl Pts',(-93.3759996088614,185.603033711793,25.2458085332037));
#20315=CARTESIAN_POINT('Ctrl Pts',(-93.372485451387,185.597502936388,25.1557097787887));
#20316=CARTESIAN_POINT('Ctrl Pts',(-93.7242702031445,185.664251676043,25.5916993536964));
#20317=CARTESIAN_POINT('Ctrl Pts',(-93.6087785805206,185.66425254924,25.5917155199912));
#20318=CARTESIAN_POINT('Ctrl Pts',(-93.3785392987259,185.659327894915,25.4997472171775));
#20319=CARTESIAN_POINT('Ctrl Pts',(-93.2736833758342,185.647223525804,25.2732168819396));
#20320=CARTESIAN_POINT('Ctrl Pts',(-93.2682764503998,185.640997872871,25.1565181780824));
#20321=CARTESIAN_POINT('Ctrl Pts',(-93.7242736468893,185.764580921509,25.6317901364599));
#20322=CARTESIAN_POINT('Ctrl Pts',(-93.596837828336,185.764581660318,25.6318081394478));
#20323=CARTESIAN_POINT('Ctrl Pts',(-93.3431364782658,185.760400749889,25.5296334735998));
#20324=CARTESIAN_POINT('Ctrl Pts',(-93.2297146301619,185.750194232423,25.2796952234081));
#20325=CARTESIAN_POINT('Ctrl Pts',(-93.2246254771955,185.744971390779,25.1516110236996));
#20326=CARTESIAN_POINT('Ctrl Pts',(-93.7242732603066,185.814904581641,25.6317901334409));
#20327=CARTESIAN_POINT('Ctrl Pts',(-93.5961388308355,185.814905276219,25.6318090605281));
#20328=CARTESIAN_POINT('Ctrl Pts',(-93.3409398953569,185.811098937535,25.5280872482046));
#20329=CARTESIAN_POINT('Ctrl Pts',(-93.2287708291006,185.801865810048,25.2764867482124));
#20330=CARTESIAN_POINT('Ctrl Pts',(-93.2245194826616,185.797166176427,25.1484228640468));
#20331=CARTESIAN_POINT('',(-93.7237705293145,185.61527760056,25.4439995060169));
#20332=CARTESIAN_POINT('Origin',(-93.7237705293145,185.814904560244,25.4317897981099));
#20333=CARTESIAN_POINT('Origin',(-93.7242427241957,185.596928837244,25.1439998776305));
#20334=CARTESIAN_POINT('Ctrl Pts',(-93.7235573016298,181.442717254661,25.4405132641887));
#20335=CARTESIAN_POINT('Ctrl Pts',(-93.7237857754209,181.442717231869,25.4405137861937));
#20336=CARTESIAN_POINT('Ctrl Pts',(-93.7240142498083,181.442717220474,25.4405140471966));
#20337=CARTESIAN_POINT('Ctrl Pts',(-93.7242427241957,181.442717220474,25.4405140471966));
#20338=CARTESIAN_POINT('Ctrl Pts',(-93.7234242540939,181.440179588017,25.4986353860453));
#20339=CARTESIAN_POINT('Ctrl Pts',(-93.7236972486578,181.440179560803,25.4986360068169));
#20340=CARTESIAN_POINT('Ctrl Pts',(-93.7239697289287,181.440179547383,25.4986363167059));
#20341=CARTESIAN_POINT('Ctrl Pts',(-93.7242427241957,181.440179547383,25.4986363167059));
#20342=CARTESIAN_POINT('Ctrl Pts',(-93.723193737762,181.38847613587,25.5972715191546));
#20343=CARTESIAN_POINT('Ctrl Pts',(-93.7235433579195,181.388476106335,25.5972723104795));
#20344=CARTESIAN_POINT('Ctrl Pts',(-93.7238931031502,181.388476091524,25.5972727062628));
#20345=CARTESIAN_POINT('Ctrl Pts',(-93.7242427241957,181.388476091524,25.5972727062628));
#20346=CARTESIAN_POINT('Ctrl Pts',(-93.7231047058302,181.286540844683,25.631788874655));
#20347=CARTESIAN_POINT('Ctrl Pts',(-93.7234841549416,181.286540819883,25.631789738257));
#20348=CARTESIAN_POINT('Ctrl Pts',(-93.7238632741051,181.286540807457,25.6317901697235));
#20349=CARTESIAN_POINT('Ctrl Pts',(-93.7242427241957,181.286540807457,25.6317901697235));
#20350=CARTESIAN_POINT('Ctrl Pts',(-93.7231003532526,181.242907610344,25.6317888647105));
#20351=CARTESIAN_POINT('Ctrl Pts',(-93.7234811429044,181.242907587553,25.6317897347188));
#20352=CARTESIAN_POINT('Ctrl Pts',(-93.72386193355,181.242907576157,25.6317901697235));
#20353=CARTESIAN_POINT('Ctrl Pts',(-93.7242427241957,181.242907576157,25.6317901697235));
#20354=CARTESIAN_POINT('',(-93.7242427241957,181.441912121023,25.4517198240809));
#20355=CARTESIAN_POINT('Origin',(-93.7244577723976,181.16236245004,25.4552358311517));
#20356=CARTESIAN_POINT('Origin',(-93.7242427241957,181.242907576157,25.4317901697235));
#20357=CARTESIAN_POINT('Origin',(-93.7242427241957,181.25600585903,25.1317901697235));
#20358=CARTESIAN_POINT('Origin',(-91.4881906418747,181.242907576157,25.4317901697235));
#20359=CARTESIAN_POINT('Origin',(-93.7230237743165,181.242907576157,25.4317901697235));
#20360=CARTESIAN_POINT('Ctrl Pts',(-93.723455732727,185.814904560244,25.6317895503676));
#20361=CARTESIAN_POINT('Ctrl Pts',(-93.723718063,185.814904575397,25.6317899632714));
#20362=CARTESIAN_POINT('Ctrl Pts',(-93.7239803935978,185.814904582973,25.6317901697235));
#20363=CARTESIAN_POINT('Ctrl Pts',(-93.7242427241957,185.814904582973,25.6317901697235));
#20364=CARTESIAN_POINT('Ctrl Pts',(-93.7234612694112,185.757391803225,25.6317895590822));
#20365=CARTESIAN_POINT('Ctrl Pts',(-93.7237220349968,185.757391820159,25.6317899665367));
#20366=CARTESIAN_POINT('Ctrl Pts',(-93.7239819582939,185.757391828574,25.6317901697235));
#20367=CARTESIAN_POINT('Ctrl Pts',(-93.7242427241957,185.757391828574,25.6317901697235));
#20368=CARTESIAN_POINT('Ctrl Pts',(-93.7235436075131,185.657701339592,25.5855750132727));
#20369=CARTESIAN_POINT('Ctrl Pts',(-93.7237765814039,185.657701359383,25.5855753753171));
#20370=CARTESIAN_POINT('Ctrl Pts',(-93.7240097500266,185.657701369291,25.5855755564644));
#20371=CARTESIAN_POINT('Ctrl Pts',(-93.7242427241957,185.657701369291,25.5855755564644));
#20372=CARTESIAN_POINT('Ctrl Pts',(-93.7237025093699,185.617910899663,25.4870535657855));
#20373=CARTESIAN_POINT('Ctrl Pts',(-93.7238825400975,185.617910916929,25.4870538477205));
#20374=CARTESIAN_POINT('Ctrl Pts',(-93.7240626932482,185.617910925534,25.4870539887696));
#20375=CARTESIAN_POINT('Ctrl Pts',(-93.7242427241957,185.617910925534,25.4870539887696));
#20376=CARTESIAN_POINT('Ctrl Pts',(-93.7237705293145,185.61527760056,25.4439995060169));
#20377=CARTESIAN_POINT('Ctrl Pts',(-93.7239279274782,185.615277615712,25.4439997537592));
#20378=CARTESIAN_POINT('Ctrl Pts',(-93.724085325837,185.615277623289,25.4439998776305));
#20379=CARTESIAN_POINT('Ctrl Pts',(-93.7242427241957,185.615277623289,25.4439998776305));
#20380=CARTESIAN_POINT('',(-93.7242427170361,185.615902342269,25.4517195887633));
#20381=CARTESIAN_POINT('Origin',(-93.7242158250887,185.839168905611,25.4512800270823));
#20382=CARTESIAN_POINT('Origin',(-93.7242427241957,185.814904582973,25.4317901697235));
#20383=CARTESIAN_POINT('Origin',(-91.4881906418747,185.814904582973,25.4317901697235));
#20384=CARTESIAN_POINT('Origin',(-93.7230237743165,185.814904582973,25.4317901697235));
#20385=CARTESIAN_POINT('Origin',(-93.7242427241957,181.198318901436,25.1317901697235));
#20386=CARTESIAN_POINT('',(-93.2245473106862,177.615353059643,25.1492399180748));
#20387=CARTESIAN_POINT('Origin',(-93.7242427241957,177.615353059643,25.1317901697235));
#20388=CARTESIAN_POINT('',(-93.2245473106862,181.198318901436,25.1492399180748));
#20389=CARTESIAN_POINT('Origin',(-92.8921906418747,181.657118901436,20.5299082132559));
#20390=CARTESIAN_POINT('',(-96.4164416400942,181.657118901436,20.5299082132556));
#20391=CARTESIAN_POINT('',(-93.4986769480243,181.603248119033,21.7637519833241));
#20392=CARTESIAN_POINT('Origin',(-96.4164416400942,183.485918901436,20.5299082132559));
#20393=CARTESIAN_POINT('',(-96.4164416400942,185.314718901436,20.5299082132554));
#20394=CARTESIAN_POINT('Origin',(-93.4189128402616,183.485918901436,20.5299082132559));
#20395=CARTESIAN_POINT('Ctrl Pts',(-93.8902652399052,174.861199561448,8.04783502954223));
#20396=CARTESIAN_POINT('Ctrl Pts',(-94.1901197982826,174.860582016883,8.04784041854064));
#20397=CARTESIAN_POINT('Ctrl Pts',(-94.7096327975382,175.112131770323,8.04564527134413));
#20398=CARTESIAN_POINT('Ctrl Pts',(-94.8926385703376,175.638083474027,8.04105555656491));
#20399=CARTESIAN_POINT('Ctrl Pts',(-94.8921887174203,175.863122476651,8.03909175471459));
#20400=CARTESIAN_POINT('Ctrl Pts',(-93.8902586428157,174.858882097142,7.91549226077464));
#20401=CARTESIAN_POINT('Ctrl Pts',(-94.1911417392767,174.858262177471,7.91549677654821));
#20402=CARTESIAN_POINT('Ctrl Pts',(-94.711509733527,175.110779958291,7.91365732012697));
#20403=CARTESIAN_POINT('Ctrl Pts',(-94.8931668292011,175.637848541224,7.90982344721175));
#20404=CARTESIAN_POINT('Ctrl Pts',(-94.8921914684337,175.863124509929,7.90818602951706));
#20405=CARTESIAN_POINT('Ctrl Pts',(-93.8904669111742,174.965551900698,7.64965602657081));
#20406=CARTESIAN_POINT('Ctrl Pts',(-94.1589141263633,174.964994988534,7.64965760379772));
#20407=CARTESIAN_POINT('Ctrl Pts',(-94.6238906791411,175.191849113338,7.64901513639149));
#20408=CARTESIAN_POINT('Ctrl Pts',(-94.7848209181221,175.662421729322,7.64767505064227));
#20409=CARTESIAN_POINT('Ctrl Pts',(-94.7834570623943,175.862912471757,7.64710273525843));
#20410=CARTESIAN_POINT('Ctrl Pts',(-93.890974520766,175.229782993444,7.53865516050189));
#20411=CARTESIAN_POINT('Ctrl Pts',(-94.0803688172028,175.229392100046,7.53865519534999));
#20412=CARTESIAN_POINT('Ctrl Pts',(-94.4082094942781,175.388618655962,7.53864097536193));
#20413=CARTESIAN_POINT('Ctrl Pts',(-94.522693784484,175.720593104016,7.53865214296462));
#20414=CARTESIAN_POINT('Ctrl Pts',(-94.5220823450634,175.862410468913,7.53866511123654));
#20415=CARTESIAN_POINT('Ctrl Pts',(-93.8912308903942,175.362650953187,7.53908480140374));
#20416=CARTESIAN_POINT('Ctrl Pts',(-94.0406988212846,175.362343089128,7.53908480096514));
#20417=CARTESIAN_POINT('Ctrl Pts',(-94.2996627933514,175.487748004429,7.53908497991398));
#20418=CARTESIAN_POINT('Ctrl Pts',(-94.3908979974188,175.749961238428,7.53908488061175));
#20419=CARTESIAN_POINT('Ctrl Pts',(-94.3906775167774,175.862157032274,7.5390847433055));
#20420=CARTESIAN_POINT('',(-93.8921906418747,174.861197115464,8.04780853298717));
#20421=CARTESIAN_POINT('',(-93.8921906418747,175.361120963042,7.53908232976852));
#20422=CARTESIAN_POINT('Origin',(-93.8921906418747,175.361120963042,8.03908232976852));
#20423=CARTESIAN_POINT('',(-94.8921906418747,175.861197127064,8.03908232976852));
#20424=CARTESIAN_POINT('Origin',(-93.8921906418747,175.861197127064,8.03908232976851));
#20425=CARTESIAN_POINT('',(-94.3921906418747,175.861197127064,7.53908232976852));
#20426=CARTESIAN_POINT('Origin',(-94.3921906418747,175.861197127064,8.03908232976852));
#20427=CARTESIAN_POINT('Origin',(-93.8921906418747,175.861197127064,7.53908232976852));
#20428=CARTESIAN_POINT('Ctrl Pts',(-81.6740700559845,176.150823919745,25.8509066955643));
#20429=CARTESIAN_POINT('Ctrl Pts',(-81.6740700559845,175.797340310187,25.8509066955643));
#20430=CARTESIAN_POINT('Ctrl Pts',(-81.9073086381605,175.128652322366,25.6675874677311));
#20431=CARTESIAN_POINT('Ctrl Pts',(-82.5935048730709,174.391313170163,25.0461872093893));
#20432=CARTESIAN_POINT('Ctrl Pts',(-83.1202007588644,174.158516324159,24.4492260494691));
#20433=CARTESIAN_POINT('Ctrl Pts',(-83.4104654296175,174.151128529433,24.0644565254502));
#20434=CARTESIAN_POINT('Ctrl Pts',(-81.7744273359107,176.150823919745,25.7706247352624));
#20435=CARTESIAN_POINT('Ctrl Pts',(-81.7744273359107,175.83370755983,25.7706247352624));
#20436=CARTESIAN_POINT('Ctrl Pts',(-82.0036355264207,175.234915501217,25.5866429275373));
#20437=CARTESIAN_POINT('Ctrl Pts',(-82.664396091698,174.598910249104,24.9723908356081));
#20438=CARTESIAN_POINT('Ctrl Pts',(-83.1538033478408,174.43006660244,24.4066549625895));
#20439=CARTESIAN_POINT('Ctrl Pts',(-83.4129592637681,174.448296941036,24.0611507446378));
#20440=CARTESIAN_POINT('Ctrl Pts',(-81.9774347500128,176.150823919745,25.6644982721829));
#20441=CARTESIAN_POINT('Ctrl Pts',(-81.9774347500128,175.897309870622,25.6644982721829));
#20442=CARTESIAN_POINT('Ctrl Pts',(-82.210608245821,175.422078110306,25.4931563295603));
#20443=CARTESIAN_POINT('Ctrl Pts',(-82.8809316272628,174.96231539133,24.9403393129684));
#20444=CARTESIAN_POINT('Ctrl Pts',(-83.3651872710144,174.903507842131,24.4647902204263));
#20445=CARTESIAN_POINT('Ctrl Pts',(-83.6150714199636,174.96270824172,24.2046422055468));
#20446=CARTESIAN_POINT('Ctrl Pts',(-82.2023585626484,176.150823919745,25.6317901697235));
#20447=CARTESIAN_POINT('Ctrl Pts',(-82.2023585626484,175.952791002582,25.6317901697235));
#20448=CARTESIAN_POINT('Ctrl Pts',(-82.4518476262205,175.580110011522,25.505904072566));
#20449=CARTESIAN_POINT('Ctrl Pts',(-83.1813762371539,175.202565995178,25.0950179202033));
#20450=CARTESIAN_POINT('Ctrl Pts',(-83.7322445606181,175.123701924865,24.7296797365217));
#20451=CARTESIAN_POINT('Ctrl Pts',(-84.0308288003372,175.148633680845,24.5150383349424));
#20452=CARTESIAN_POINT('Ctrl Pts',(-82.2987467722025,176.150823919745,25.6317901697235));
#20453=CARTESIAN_POINT('Ctrl Pts',(-82.2987467722025,175.97408211497,25.6317901697235));
#20454=CARTESIAN_POINT('Ctrl Pts',(-82.5553092125961,175.639738121057,25.5309645944153));
#20455=CARTESIAN_POINT('Ctrl Pts',(-83.3101250709971,175.271068544957,25.1891944523278));
#20456=CARTESIAN_POINT('Ctrl Pts',(-83.8894905453703,175.154670121952,24.8608658143714));
#20457=CARTESIAN_POINT('Ctrl Pts',(-84.2087816831989,175.150976224589,24.6492425761608));
#20458=CARTESIAN_POINT('',(-82.2987467722025,176.150823919746,25.6317901697235));
#20459=CARTESIAN_POINT('Origin',(-82.2987467722025,176.150823919746,26.6317901697235));
#20460=CARTESIAN_POINT('',(-84.2087816831989,175.150976224589,24.6492425761608));
#20461=CARTESIAN_POINT('Ctrl Pts',(-82.2987467722025,176.150823919745,25.6317901697235));
#20462=CARTESIAN_POINT('Ctrl Pts',(-82.2987467722025,175.97408211497,25.6317901697235));
#20463=CARTESIAN_POINT('Ctrl Pts',(-82.5553092125961,175.639738121057,25.5309645944153));
#20464=CARTESIAN_POINT('Ctrl Pts',(-83.3101250709971,175.271068544957,25.1891944523278));
#20465=CARTESIAN_POINT('Ctrl Pts',(-83.8894905453703,175.154670121952,24.8608658143714));
#20466=CARTESIAN_POINT('Ctrl Pts',(-84.2087816831989,175.150976224589,24.6492425761608));
#20467=CARTESIAN_POINT('Origin',(-84.2087816831989,174.151128529433,24.6666949825981));
#20468=CARTESIAN_POINT('Origin',(-93.8921906418747,176.150823919746,24.6317901697235));
#20469=CARTESIAN_POINT('',(-93.8921906418747,175.150976224589,24.6492425761608));
#20470=CARTESIAN_POINT('',(-94.8921906418747,176.150823919746,24.6317901697235));
#20471=CARTESIAN_POINT('Origin',(-93.8921906418747,176.150823919746,24.6317901697235));
#20472=CARTESIAN_POINT('Origin',(-93.8921906418747,176.150823919746,24.6317901697235));
#20473=CARTESIAN_POINT('Origin',(-93.8921906418747,176.150823919746,24.6317901697235));
#20474=CARTESIAN_POINT('Origin',(-90.0841906418747,176.150823919746,24.6317901697235));
#20475=CARTESIAN_POINT('',(-92.2251564836671,176.130580409245,25.6315852488685));
#20476=CARTESIAN_POINT('Ctrl Pts',(-92.2251564836671,176.130377105371,25.6315811117618));
#20477=CARTESIAN_POINT('Ctrl Pts',(-92.278644759446,176.130370791944,25.6315809826453));
#20478=CARTESIAN_POINT('Ctrl Pts',(-92.3321405832182,176.132137142041,25.6316216014388));
#20479=CARTESIAN_POINT('Ctrl Pts',(-92.4288171722792,176.138434045202,25.6317173914236));
#20480=CARTESIAN_POINT('Ctrl Pts',(-92.4720958157132,176.142385812431,25.6317672587649));
#20481=CARTESIAN_POINT('Ctrl Pts',(-92.5228905532589,176.148329934927,25.631787470406));
#20482=CARTESIAN_POINT('Ctrl Pts',(-92.5304904712336,176.149255303694,25.6317893271489));
#20483=CARTESIAN_POINT('Ctrl Pts',(-92.5413114696967,176.150622183428,25.6317902676222));
#20484=CARTESIAN_POINT('Ctrl Pts',(-92.5420324394496,176.150723728156,25.6317901658812));
#20485=CARTESIAN_POINT('Ctrl Pts',(-92.5425339131876,176.150803944455,25.6317901700264));
#20486=CARTESIAN_POINT('Ctrl Pts',(-92.5426586312429,176.150829566059,25.6317901701479));
#20487=CARTESIAN_POINT('Ctrl Pts',(-92.5428161335609,176.150876603347,25.6317901684864));
#20488=CARTESIAN_POINT('Ctrl Pts',(-92.5428697803196,176.150896642646,25.6317901674114));
#20489=CARTESIAN_POINT('Ctrl Pts',(-92.5429863805742,176.15095106125,25.6317901620511));
#20490=CARTESIAN_POINT('Ctrl Pts',(-92.5430462161312,176.150985328408,25.6317901572956));
#20491=CARTESIAN_POINT('Ctrl Pts',(-92.5432157038537,176.15109005084,25.6317901367693));
#20492=CARTESIAN_POINT('Ctrl Pts',(-92.5433684892081,176.151195409854,25.631790118236));
#20493=CARTESIAN_POINT('Ctrl Pts',(-92.5438574136608,176.151549255885,25.6317899205588));
#20494=CARTESIAN_POINT('Ctrl Pts',(-92.5442058585652,176.151805981054,25.6317897427734));
#20495=CARTESIAN_POINT('Ctrl Pts',(-92.5446531592012,176.152138462941,25.6317893057112));
#20496=CARTESIAN_POINT('',(-90.0841906418747,175.150976224589,24.6492425761608));
#20497=CARTESIAN_POINT('',(-84.0280729672036,176.151321172598,25.6317894657249));
#20498=CARTESIAN_POINT('',(-90.0841906418747,176.150823919746,25.6317901697235));
#20499=CARTESIAN_POINT('',(-84.3477454753947,176.130580409245,25.6315852488685));
#20500=CARTESIAN_POINT('Ctrl Pts',(-84.0304403884086,176.153655465853,25.6317861608887));
#20501=CARTESIAN_POINT('Ctrl Pts',(-84.0318705596073,176.152567598644,25.6317892412473));
#20502=CARTESIAN_POINT('Ctrl Pts',(-84.0329156689665,176.151782737989,25.6317897764991));
#20503=CARTESIAN_POINT('Ctrl Pts',(-84.0336647404527,176.151232921306,25.6317901032475));
#20504=CARTESIAN_POINT('Ctrl Pts',(-84.0338426979032,176.151106491358,25.6317901330486));
#20505=CARTESIAN_POINT('Ctrl Pts',(-84.0340364449167,176.150984294803,25.6317901577284));
#20506=CARTESIAN_POINT('Ctrl Pts',(-84.0340935426813,176.150951838678,25.6317901618999));
#20507=CARTESIAN_POINT('Ctrl Pts',(-84.0342069416597,176.150897530137,25.6317901673937));
#20508=CARTESIAN_POINT('Ctrl Pts',(-84.0342625264617,176.150876429201,25.6317901685106));
#20509=CARTESIAN_POINT('Ctrl Pts',(-84.0344103668116,176.150832149363,25.6317901700294));
#20510=CARTESIAN_POINT('Ctrl Pts',(-84.0345135049449,176.150810474324,25.6317901698923));
#20511=CARTESIAN_POINT('Ctrl Pts',(-84.0347101368844,176.150776462907,25.6317901686606));
#20512=CARTESIAN_POINT('Ctrl Pts',(-84.034779160086,176.150765498114,25.6317901680657));
#20513=CARTESIAN_POINT('Ctrl Pts',(-84.0352330848325,176.150696044398,25.6317901633219));
#20514=CARTESIAN_POINT('Ctrl Pts',(-84.0362241273721,176.150561397232,25.6317902416917));
#20515=CARTESIAN_POINT('Ctrl Pts',(-84.0468658123344,176.149204316793,25.6317892593226));
#20516=CARTESIAN_POINT('Ctrl Pts',(-84.0544393230699,176.148273440843,25.6317873307633));
#20517=CARTESIAN_POINT('Ctrl Pts',(-84.103768406358,176.142445784487,25.6317671676183));
#20518=CARTESIAN_POINT('Ctrl Pts',(-84.1456048225498,176.138560843205,25.6317189025649));
#20519=CARTESIAN_POINT('Ctrl Pts',(-84.2408242024997,176.132188977767,25.6316228981908));
#20520=CARTESIAN_POINT('Ctrl Pts',(-84.2942767288761,176.130370834007,25.6315809835058));
#20521=CARTESIAN_POINT('Ctrl Pts',(-84.3477454753946,176.13037714511,25.6315811125745));
#20522=CARTESIAN_POINT('',(-90.0841906418747,176.130580409245,25.6315852488685));
#20523=CARTESIAN_POINT('Ctrl Pts',(-83.4104654296175,200.745509273439,24.0644565254502));
#20524=CARTESIAN_POINT('Ctrl Pts',(-83.12019343266,200.738121292246,24.4492357609513));
#20525=CARTESIAN_POINT('Ctrl Pts',(-82.5935028420199,200.505333131588,25.0461894658146));
#20526=CARTESIAN_POINT('Ctrl Pts',(-81.9073002014215,199.767978262442,25.6675945386623));
#20527=CARTESIAN_POINT('Ctrl Pts',(-81.6740700559845,199.099306414518,25.8509066955643));
#20528=CARTESIAN_POINT('Ctrl Pts',(-81.6740700559845,198.745813883126,25.8509066955643));
#20529=CARTESIAN_POINT('Ctrl Pts',(-83.4129592637681,200.448340861835,24.0611507446378));
#20530=CARTESIAN_POINT('Ctrl Pts',(-83.1537968068133,200.46657166056,24.4066636830255));
#20531=CARTESIAN_POINT('Ctrl Pts',(-82.6643949066147,200.297735626584,24.9723934670589));
#20532=CARTESIAN_POINT('Ctrl Pts',(-82.0036277890127,199.661716078601,25.5866501939861));
#20533=CARTESIAN_POINT('Ctrl Pts',(-81.7744273359107,199.062938246975,25.7706247352624));
#20534=CARTESIAN_POINT('Ctrl Pts',(-81.7744273359107,198.745813883126,25.7706247352624));
#20535=CARTESIAN_POINT('Ctrl Pts',(-83.615073529509,199.933932733,24.2046438523227));
#20536=CARTESIAN_POINT('Ctrl Pts',(-83.3651830735496,199.993134626792,24.4647984332696));
#20537=CARTESIAN_POINT('Ctrl Pts',(-82.8809303135384,199.934329788761,24.9403422218869));
#20538=CARTESIAN_POINT('Ctrl Pts',(-82.2106005451504,199.474555591226,25.4931633187914));
#20539=CARTESIAN_POINT('Ctrl Pts',(-81.9774347965216,198.999334330877,25.6644984223887));
#20540=CARTESIAN_POINT('Ctrl Pts',(-81.9774347965216,198.745813883126,25.6644984223887));
#20541=CARTESIAN_POINT('Ctrl Pts',(-84.0308288003372,199.748004122027,24.5150383349424));
#20542=CARTESIAN_POINT('Ctrl Pts',(-83.7322370244304,199.772936507277,24.729685154014));
#20543=CARTESIAN_POINT('Ctrl Pts',(-83.1813739590511,199.694076913412,25.0950193316722));
#20544=CARTESIAN_POINT('Ctrl Pts',(-82.4518385451126,199.316523923598,25.5059087321148));
#20545=CARTESIAN_POINT('Ctrl Pts',(-82.2023585626484,198.943851798587,25.6317901697235));
#20546=CARTESIAN_POINT('Ctrl Pts',(-82.2023585626484,198.745813883126,25.6317901697235));
#20547=CARTESIAN_POINT('Ctrl Pts',(-84.2087816831989,199.745661578282,24.6492425761608));
#20548=CARTESIAN_POINT('Ctrl Pts',(-83.8894824865459,199.741967587686,24.860871155686));
#20549=CARTESIAN_POINT('Ctrl Pts',(-83.3101228368417,199.625573507354,25.189195693361));
#20550=CARTESIAN_POINT('Ctrl Pts',(-82.5552999321834,199.256896072783,25.5309684834272));
#20551=CARTESIAN_POINT('Ctrl Pts',(-82.2987467722025,198.922560148816,25.6317901697235));
#20552=CARTESIAN_POINT('Ctrl Pts',(-82.2987467722025,198.745813883126,25.6317901697235));
#20553=CARTESIAN_POINT('',(-84.2087816831989,199.745661578282,24.6492425761608));
#20554=CARTESIAN_POINT('Origin',(-84.2087816831989,200.745509273439,24.6666949825981));
#20555=CARTESIAN_POINT('',(-82.2987467722025,198.745813883126,25.6317901697235));
#20556=CARTESIAN_POINT('Ctrl Pts',(-84.2087816831989,199.745661578282,24.6492425761608));
#20557=CARTESIAN_POINT('Ctrl Pts',(-83.8894824865459,199.741967587686,24.860871155686));
#20558=CARTESIAN_POINT('Ctrl Pts',(-83.3101228368417,199.625573507354,25.189195693361));
#20559=CARTESIAN_POINT('Ctrl Pts',(-82.5552999321834,199.256896072783,25.5309684834272));
#20560=CARTESIAN_POINT('Ctrl Pts',(-82.2987467722025,198.922560148816,25.6317901697235));
#20561=CARTESIAN_POINT('Ctrl Pts',(-82.2987467722025,198.745813883126,25.6317901697235));
#20562=CARTESIAN_POINT('Origin',(-82.2987467722025,198.745813883126,26.6317901697235));
#20563=CARTESIAN_POINT('Origin',(-82.2987467722025,-0.150333208281222,26.6317901697235));
#20564=CARTESIAN_POINT('',(-82.2987467722025,-0.150333208281222,25.6317901697235));
#20565=CARTESIAN_POINT('Origin',(-86.852271590558,201.070210635117,6.06456643062171));
#20566=CARTESIAN_POINT('',(-86.5737978042312,199.931168469395,14.0215599020933));
#20567=CARTESIAN_POINT('Origin',(-86.5737978042312,200.931016164551,14.0390123085306));
#20568=CARTESIAN_POINT('',(-86.420601991014,199.854593900582,18.4085140112619));
#20569=CARTESIAN_POINT('',(-86.852271590558,200.07036293996,6.04711402418443));
#20570=CARTESIAN_POINT('Origin',(-86.420601991014,200.854441595739,18.4259664176992));
#20571=CARTESIAN_POINT('',(-85.8528807635389,201.070210635117,6.02966693391921));
#20572=CARTESIAN_POINT('Ctrl Pts',(-85.4212111639949,200.854441595739,18.3910669209967));
#20573=CARTESIAN_POINT('Ctrl Pts',(-85.3500865084397,200.815334953799,20.4278105721344));
#20574=CARTESIAN_POINT('Ctrl Pts',(-84.6378184539848,200.776747770971,22.4374998663305));
#20575=CARTESIAN_POINT('Ctrl Pts',(-83.4104654296175,200.745509273439,24.0644565254502));
#20576=CARTESIAN_POINT('Ctrl Pts',(-85.4213932187656,200.555403807045,18.3858535544717));
#20577=CARTESIAN_POINT('Ctrl Pts',(-85.3513844637711,200.516988129961,20.4220348123234));
#20578=CARTESIAN_POINT('Ctrl Pts',(-84.6396256433439,200.479036033758,22.4336607509669));
#20579=CARTESIAN_POINT('Ctrl Pts',(-83.4129592637681,200.448340861835,24.0611507446379));
#20580=CARTESIAN_POINT('Ctrl Pts',(-85.6726698558601,200.037904148192,18.3855953378488));
#20581=CARTESIAN_POINT('Ctrl Pts',(-85.6014378215798,200.000588452928,20.4738257936816));
#20582=CARTESIAN_POINT('Ctrl Pts',(-84.8729109967891,199.963761900754,22.5350476550321));
#20583=CARTESIAN_POINT('Ctrl Pts',(-83.615073529509,199.933932733,24.2046438523227));
#20584=CARTESIAN_POINT('Ctrl Pts',(-86.1964261307302,199.854730504079,18.4006880021422));
#20585=CARTESIAN_POINT('Ctrl Pts',(-86.120283780391,199.816428298545,20.595544242576));
#20586=CARTESIAN_POINT('Ctrl Pts',(-85.3532971241776,199.778608078717,22.7613306401396));
#20587=CARTESIAN_POINT('Ctrl Pts',(-84.0308288003372,199.748004122027,24.5150383349424));
#20588=CARTESIAN_POINT('Ctrl Pts',(-86.420601991014,199.854593900582,18.4085140112619));
#20589=CARTESIAN_POINT('Ctrl Pts',(-86.3423648699033,199.815487258642,20.6489320275134));
#20590=CARTESIAN_POINT('Ctrl Pts',(-85.5588700100029,199.776900075815,22.8595902511291));
#20591=CARTESIAN_POINT('Ctrl Pts',(-84.2087816831989,199.745661578282,24.6492425761608));
#20592=CARTESIAN_POINT('Origin',(-75.4273028938039,199.861294803372,18.0246195475344));
#20593=CARTESIAN_POINT('Ctrl Pts',(-94.8921887139894,199.033513649619,8.03909181340591));
#20594=CARTESIAN_POINT('Ctrl Pts',(-94.8926389775701,199.258553223593,8.04105562042608));
#20595=CARTESIAN_POINT('Ctrl Pts',(-94.7096258790259,199.784500259782,8.04564529490677));
#20596=CARTESIAN_POINT('Ctrl Pts',(-94.19011870927,200.036056335209,8.04784049747232));
#20597=CARTESIAN_POINT('Ctrl Pts',(-93.8902635632213,200.035438236623,8.04783510363876));
#20598=CARTESIAN_POINT('Ctrl Pts',(-94.892191481536,199.033511614575,7.90818606581517));
#20599=CARTESIAN_POINT('Ctrl Pts',(-94.8931672477798,199.258788149281,7.9098234878142));
#20600=CARTESIAN_POINT('Ctrl Pts',(-94.7115054565217,199.785855942549,7.91365734252058));
#20601=CARTESIAN_POINT('Ctrl Pts',(-94.1911406485966,200.038376188589,7.91549682991418));
#20602=CARTESIAN_POINT('Ctrl Pts',(-93.8902569603588,200.037755722286,7.91549231012679));
#20603=CARTESIAN_POINT('Ctrl Pts',(-94.7834545564661,199.033723837688,7.647104642339));
#20604=CARTESIAN_POINT('Ctrl Pts',(-94.7848187827652,199.234215054461,7.64767695725944));
#20605=CARTESIAN_POINT('Ctrl Pts',(-94.6238816297024,199.704781217461,7.64901710191169));
#20606=CARTESIAN_POINT('Ctrl Pts',(-94.1589131122813,199.931640696972,7.64965958729131));
#20607=CARTESIAN_POINT('Ctrl Pts',(-93.890465410386,199.931083286041,7.64965800864483));
#20608=CARTESIAN_POINT('Ctrl Pts',(-94.5220814747709,199.034226279071,7.53866473942843));
#20609=CARTESIAN_POINT('Ctrl Pts',(-94.5226931698826,199.176043804396,7.53865176954993));
#20610=CARTESIAN_POINT('Ctrl Pts',(-94.4082049995484,199.508015762055,7.53864042429126));
#20611=CARTESIAN_POINT('Ctrl Pts',(-94.0803678660341,199.667245173699,7.53865481501416));
#20612=CARTESIAN_POINT('Ctrl Pts',(-93.8909734634406,199.66685393243,7.53865477971703));
#20613=CARTESIAN_POINT('Ctrl Pts',(-94.39067619827,199.034479937249,7.53908474756349));
#20614=CARTESIAN_POINT('Ctrl Pts',(-94.3908968798574,199.146675719221,7.53908488499697));
#20615=CARTESIAN_POINT('Ctrl Pts',(-94.2996582509312,199.408885917285,7.53908498641637));
#20616=CARTESIAN_POINT('Ctrl Pts',(-94.0406978812195,199.534293655894,7.53908480532057));
#20617=CARTESIAN_POINT('Ctrl Pts',(-93.8912300571902,199.533985516447,7.53908480576482));
#20618=CARTESIAN_POINT('',(-94.8921906418747,199.035440675807,8.03908232976852));
#20619=CARTESIAN_POINT('',(-94.3921906418747,199.035440675807,7.53908232976852));
#20620=CARTESIAN_POINT('Origin',(-94.3921906418747,199.035440675807,8.03908232976852));
#20621=CARTESIAN_POINT('',(-93.8921906418747,200.035440687408,8.04780853298717));
#20622=CARTESIAN_POINT('Origin',(-93.8921906418747,199.035440675807,8.03908232976853));
#20623=CARTESIAN_POINT('',(-93.8921906418747,199.535516839829,7.53908232976852));
#20624=CARTESIAN_POINT('Origin',(-93.8921906418747,199.535516839829,8.03908232976852));
#20625=CARTESIAN_POINT('Origin',(-93.8921906418747,199.035440675807,7.53908232976852));
#20626=CARTESIAN_POINT('Origin',(-93.8921906418747,198.745813883126,24.6317901697235));
#20627=CARTESIAN_POINT('',(-94.8921906418747,198.745813883126,24.6317901697235));
#20628=CARTESIAN_POINT('Origin',(-93.8921906418747,198.745813883126,24.6317901697235));
#20629=CARTESIAN_POINT('',(-93.8921906418747,199.745661578282,24.6492425761608));
#20630=CARTESIAN_POINT('Origin',(-93.8921906418747,198.745813883126,24.6317901697235));
#20631=CARTESIAN_POINT('Origin',(-93.8921906418747,198.745813883126,24.6317901697235));
#20632=CARTESIAN_POINT('Origin',(-90.0841906418747,198.745813883126,24.6317901697235));
#20633=CARTESIAN_POINT('',(-84.3477454753946,198.766057393627,25.6315852488685));
#20634=CARTESIAN_POINT('',(-84.0275686574134,198.745813883125,25.6317901697235));
#20635=CARTESIAN_POINT('Ctrl Pts',(-84.3477454753945,198.766260738383,25.6315811109257));
#20636=CARTESIAN_POINT('Ctrl Pts',(-84.2942571726955,198.766267051833,25.6315809818085));
#20637=CARTESIAN_POINT('Ctrl Pts',(-84.2407613345756,198.764500669219,25.6316216015016));
#20638=CARTESIAN_POINT('Ctrl Pts',(-84.1440954658103,198.758204352552,25.6317173822197));
#20639=CARTESIAN_POINT('Ctrl Pts',(-84.1008275704351,198.754253779839,25.6317672350817));
#20640=CARTESIAN_POINT('Ctrl Pts',(-84.0500504644758,198.74831227027,25.6317874585935));
#20641=CARTESIAN_POINT('Ctrl Pts',(-84.0424546050517,198.747387523706,25.6317893197383));
#20642=CARTESIAN_POINT('Ctrl Pts',(-84.031607669081,198.74601755221,25.6317902684702));
#20643=CARTESIAN_POINT('Ctrl Pts',(-84.0308806899408,198.745915198197,25.6317901657601));
#20644=CARTESIAN_POINT('Ctrl Pts',(-84.0303772360163,198.745835029972,25.631790170006));
#20645=CARTESIAN_POINT('Ctrl Pts',(-84.0302514338437,198.745809427301,25.6317901701471));
#20646=CARTESIAN_POINT('Ctrl Pts',(-84.0300894984835,198.745761695674,25.6317901685289));
#20647=CARTESIAN_POINT('Ctrl Pts',(-84.0300327046981,198.745740484156,25.6317901674157));
#20648=CARTESIAN_POINT('Ctrl Pts',(-84.0299171932837,198.745685902051,25.631790161893));
#20649=CARTESIAN_POINT('Ctrl Pts',(-84.0298592725436,198.74565339904,25.6317901577144));
#20650=CARTESIAN_POINT('Ctrl Pts',(-84.0296713671876,198.745536303554,25.6317901340422));
#20651=CARTESIAN_POINT('Ctrl Pts',(-84.029505396296,198.745420850331,25.6317901122817));
#20652=CARTESIAN_POINT('Ctrl Pts',(-84.0290081967116,198.74505992004,25.6317898986079));
#20653=CARTESIAN_POINT('Ctrl Pts',(-84.0286760262775,198.744815103446,25.6317897212095));
#20654=CARTESIAN_POINT('Ctrl Pts',(-84.0282494601627,198.744498034162,25.6317893039938));
#20655=CARTESIAN_POINT('',(-90.0841906418747,198.745813883126,25.6317901697235));
#20656=CARTESIAN_POINT('',(-90.0841906418747,199.745661578282,24.6492425761608));
#20657=CARTESIAN_POINT('',(-92.2251564836671,198.766057393626,25.6315852488685));
#20658=CARTESIAN_POINT('Ctrl Pts',(-92.5424597851783,198.742980550287,25.6317861558279));
#20659=CARTESIAN_POINT('Ctrl Pts',(-92.5410331199899,198.744065740573,25.6317892305455));
#20660=CARTESIAN_POINT('Ctrl Pts',(-92.5400425794238,198.744808315982,25.6317897153441));
#20661=CARTESIAN_POINT('Ctrl Pts',(-92.5392697446923,198.745379144488,25.6317901066795));
#20662=CARTESIAN_POINT('Ctrl Pts',(-92.5390821843594,198.745512291282,25.6317901277901));
#20663=CARTESIAN_POINT('Ctrl Pts',(-92.5388804577924,198.745641968163,25.6317901559798));
#20664=CARTESIAN_POINT('Ctrl Pts',(-92.5388198121042,198.745677367906,25.6317901608251));
#20665=CARTESIAN_POINT('Ctrl Pts',(-92.5387026895015,198.745735054447,25.6317901670286));
#20666=CARTESIAN_POINT('Ctrl Pts',(-92.5386465909008,198.745757166268,25.6317901682973));
#20667=CARTESIAN_POINT('Ctrl Pts',(-92.5384980622108,198.745802942015,25.6317901700196));
#20668=CARTESIAN_POINT('Ctrl Pts',(-92.5383930571604,198.74582597052,25.6317901700025));
#20669=CARTESIAN_POINT('Ctrl Pts',(-92.5381746978105,198.745863312357,25.6317901685602));
#20670=CARTESIAN_POINT('Ctrl Pts',(-92.5381079457186,198.74587386781,25.6317901679703));
#20671=CARTESIAN_POINT('Ctrl Pts',(-92.5376550540594,198.745942965407,25.6317901631632));
#20672=CARTESIAN_POINT('Ctrl Pts',(-92.5366585004014,198.746078380609,25.6317902419586));
#20673=CARTESIAN_POINT('Ctrl Pts',(-92.5259831787708,198.747439635681,25.6317892515603));
#20674=CARTESIAN_POINT('Ctrl Pts',(-92.5183928307393,198.74837241633,25.6317873116832));
#20675=CARTESIAN_POINT('Ctrl Pts',(-92.4690759304444,198.754197104384,25.6317671023289));
#20676=CARTESIAN_POINT('Ctrl Pts',(-92.4272682080476,198.758078753648,25.6317188754265));
#20677=CARTESIAN_POINT('Ctrl Pts',(-92.3320775578107,198.764448886287,25.6316228974079));
#20678=CARTESIAN_POINT('Ctrl Pts',(-92.2786251440567,198.766267077211,25.6315809812893));
#20679=CARTESIAN_POINT('Ctrl Pts',(-92.2251564836671,198.766260766066,25.6315811103596));
#20680=CARTESIAN_POINT('',(-90.0841906418747,198.766057393626,25.6315852488685));
#20681=CARTESIAN_POINT('Origin',(-93.8921906418747,198.803543993494,21.3244343617993));
#20682=CARTESIAN_POINT('',(-94.8921906418747,198.803543993494,21.3244343617993));
#20683=CARTESIAN_POINT('',(-93.8921906418747,199.803391688651,21.3418867682366));
#20684=CARTESIAN_POINT('Origin',(-93.8921906418747,181.198318901436,24.6317901697235));
#20685=CARTESIAN_POINT('',(-94.8921906418747,181.198318901436,24.6317901697235));
#20686=CARTESIAN_POINT('Origin',(-90.0841906418747,199.535516839829,8.03908232976852));
#20687=CARTESIAN_POINT('',(-92.4889731003646,200.035440687408,8.04780853298717));
#20688=CARTESIAN_POINT('',(-92.4889731003646,199.535516839829,7.53908232976852));
#20689=CARTESIAN_POINT('Origin',(-92.4889731003646,199.535516839829,8.03908232976852));
#20690=CARTESIAN_POINT('',(-90.0841906418747,199.535516839829,7.53908232976852));
#20691=CARTESIAN_POINT('',(-90.0841906418747,200.035440687408,8.04780853298717));
#20692=CARTESIAN_POINT('Ctrl Pts',(-90.9889729641263,201.03492355582,7.53908232976852));
#20693=CARTESIAN_POINT('Ctrl Pts',(-90.9889435325316,200.586199019864,7.53908232976852));
#20694=CARTESIAN_POINT('Ctrl Pts',(-91.3657893088768,199.809779697156,7.53908232976853));
#20695=CARTESIAN_POINT('Ctrl Pts',(-92.1523607974307,199.535495420155,7.53908232976852));
#20696=CARTESIAN_POINT('Ctrl Pts',(-92.4890651257295,199.535516842756,7.53908232976852));
#20697=CARTESIAN_POINT('Ctrl Pts',(-91.1227814497539,201.034915331229,7.53908233287602));
#20698=CARTESIAN_POINT('Ctrl Pts',(-91.1231941689654,200.626312970743,7.53906717352789));
#20699=CARTESIAN_POINT('Ctrl Pts',(-91.466168688102,199.91979483898,7.53904020178379));
#20700=CARTESIAN_POINT('Ctrl Pts',(-92.1820878005878,199.668510342871,7.53906033450022));
#20701=CARTESIAN_POINT('Ctrl Pts',(-92.4890569987462,199.667870797311,7.5390823357814));
#20702=CARTESIAN_POINT('Ctrl Pts',(-91.389040550204,201.034899039118,7.65276387265601));
#20703=CARTESIAN_POINT('Ctrl Pts',(-91.3902942874037,200.705774762652,7.65354745942965));
#20704=CARTESIAN_POINT('Ctrl Pts',(-91.6654764851922,200.138455779657,7.6535923500895));
#20705=CARTESIAN_POINT('Ctrl Pts',(-92.2409995133932,199.933196681683,7.65133209184096));
#20706=CARTESIAN_POINT('Ctrl Pts',(-92.4890408930315,199.931297220414,7.6501718854523));
#20707=CARTESIAN_POINT('Ctrl Pts',(-91.4933508886841,201.034892545699,7.92283767937265));
#20708=CARTESIAN_POINT('Ctrl Pts',(-91.4939696768434,200.737445323134,7.92503676385466));
#20709=CARTESIAN_POINT('Ctrl Pts',(-91.7439095088139,200.223095717349,7.9251490937511));
#20710=CARTESIAN_POINT('Ctrl Pts',(-92.2651964655505,200.038751983662,7.91878807434764));
#20711=CARTESIAN_POINT('Ctrl Pts',(-92.4890342779285,200.037763368674,7.91550619357846));
#20712=CARTESIAN_POINT('Ctrl Pts',(-91.4886666748512,201.034892904148,8.05658073877282));
#20713=CARTESIAN_POINT('Ctrl Pts',(-91.4885557396995,200.735697062129,8.05918809644261));
#20714=CARTESIAN_POINT('Ctrl Pts',(-91.7397821656537,200.218080698626,8.05931880572819));
#20715=CARTESIAN_POINT('Ctrl Pts',(-92.2644279917735,200.035356869867,8.05176986311568));
#20716=CARTESIAN_POINT('Ctrl Pts',(-92.4890344880358,200.035439855872,8.04785614599347));
#20717=CARTESIAN_POINT('Origin',(-92.489887277558,201.035745331895,7.53908232976852));
#20718=CARTESIAN_POINT('Origin',(-92.489887277558,201.035745331895,8.03908232976853));
#20719=CARTESIAN_POINT('Origin',(-94.3921906418747,193.698318901436,8.03908232976852));
#20720=CARTESIAN_POINT('',(-94.8921906418747,193.698318901436,8.03908232976852));
#20721=CARTESIAN_POINT('',(-94.3921906418747,193.698318901436,7.53908232976852));
#20722=CARTESIAN_POINT('Origin',(-93.8921906418747,175.93960244421,12.5309199406727));
#20723=CARTESIAN_POINT('',(-93.8921906418747,174.939754749053,12.5483723471099));
#20724=CARTESIAN_POINT('',(-94.8921906418747,175.93960244421,12.5309199406727));
#20725=CARTESIAN_POINT('Ctrl Pts',(-83.4104654296175,174.151128529433,24.0644565254502));
#20726=CARTESIAN_POINT('Ctrl Pts',(-84.6378184539848,174.1198900319,22.4374998663305));
#20727=CARTESIAN_POINT('Ctrl Pts',(-85.3500865084397,174.081302849073,20.4278105721344));
#20728=CARTESIAN_POINT('Ctrl Pts',(-85.4212111639949,174.042196207133,18.3910669209967));
#20729=CARTESIAN_POINT('Ctrl Pts',(-83.4129592637681,174.448296941036,24.0611507446378));
#20730=CARTESIAN_POINT('Ctrl Pts',(-84.6396256433439,174.417601769114,22.4336607509669));
#20731=CARTESIAN_POINT('Ctrl Pts',(-85.3513844637711,174.37964967291,20.4220348123234));
#20732=CARTESIAN_POINT('Ctrl Pts',(-85.4213932187656,174.341233995827,18.3858535544717));
#20733=CARTESIAN_POINT('Ctrl Pts',(-83.6150714132203,174.962708251859,24.2046422002827));
#20734=CARTESIAN_POINT('Ctrl Pts',(-84.8729088805004,174.932879084104,22.5350460029921));
#20735=CARTESIAN_POINT('Ctrl Pts',(-85.6014350938526,174.896052624431,20.4738256412709));
#20736=CARTESIAN_POINT('Ctrl Pts',(-85.6726671281329,174.858736929167,18.3855951854381));
#20737=CARTESIAN_POINT('Ctrl Pts',(-84.0308288003372,175.148633680845,24.5150383349424));
#20738=CARTESIAN_POINT('Ctrl Pts',(-85.3532971241776,175.118029724154,22.7613306401396));
#20739=CARTESIAN_POINT('Ctrl Pts',(-86.120283780391,175.080209504327,20.595544242576));
#20740=CARTESIAN_POINT('Ctrl Pts',(-86.1964261307302,175.041907298792,18.4006880021422));
#20741=CARTESIAN_POINT('Ctrl Pts',(-84.2087816831989,175.150976224589,24.6492425761608));
#20742=CARTESIAN_POINT('Ctrl Pts',(-85.5588700100029,175.119737727057,22.8595902511291));
#20743=CARTESIAN_POINT('Ctrl Pts',(-86.3423648699033,175.081150544229,20.6489320275134));
#20744=CARTESIAN_POINT('Ctrl Pts',(-86.420601991014,175.042043902289,18.4085140112619));
#20745=CARTESIAN_POINT('',(-86.420601991014,175.042043902289,18.4085140112619));
#20746=CARTESIAN_POINT('Origin',(-86.420601991014,174.042196207133,18.4259664176992));
#20747=CARTESIAN_POINT('Origin',(-75.4273028938039,175.035342999499,18.0246195475344));
#20748=CARTESIAN_POINT('Origin',(-87.2731496524764,173.616052253211,-5.98780435169404));
#20749=CARTESIAN_POINT('',(-86.5737978042323,174.965469333476,14.0215599020612));
#20750=CARTESIAN_POINT('',(-87.2731496524764,174.615899948367,-6.00525675813132));
#20751=CARTESIAN_POINT('Origin',(-86.5737978042323,173.96562163832,14.0390123084985));
#20752=CARTESIAN_POINT('Origin',(-94.3921906418747,193.698318901436,8.03908232976852));
#20753=CARTESIAN_POINT('',(-94.3921906418747,193.698318901436,7.53908232976852));
#20754=CARTESIAN_POINT('',(-94.8921906418747,193.698318901436,8.03908232976852));
#20755=CARTESIAN_POINT('Origin',(-90.0841906418747,175.361120963042,8.03908232976852));
#20756=CARTESIAN_POINT('',(-92.4889731003646,175.361120963042,7.53908232976852));
#20757=CARTESIAN_POINT('',(-92.4889731003646,174.861197115464,8.04780853298717));
#20758=CARTESIAN_POINT('Origin',(-92.4889731003646,175.361120963042,8.03908232976852));
#20759=CARTESIAN_POINT('',(-90.0841906418747,174.861197115464,8.04780853298717));
#20760=CARTESIAN_POINT('',(-90.0841906418747,175.361120963042,7.53908232976852));
#20761=CARTESIAN_POINT('Ctrl Pts',(-92.4890655951124,175.361120960084,7.53908232976852));
#20762=CARTESIAN_POINT('Ctrl Pts',(-92.1523611114985,175.361142491038,7.53908232976852));
#20763=CARTESIAN_POINT('Ctrl Pts',(-91.3657793915956,175.086869999497,7.53908232976852));
#20764=CARTESIAN_POINT('Ctrl Pts',(-90.9889433832039,174.31043847283,7.53908232976852));
#20765=CARTESIAN_POINT('Ctrl Pts',(-90.9889729641571,173.861713777883,7.53908232976852));
#20766=CARTESIAN_POINT('Ctrl Pts',(-92.4890574266767,175.228767006452,7.53908233581207));
#20767=CARTESIAN_POINT('Ctrl Pts',(-92.1820880865279,175.228127559194,7.53906033446802));
#20768=CARTESIAN_POINT('Ctrl Pts',(-91.4661586049378,174.976854440558,7.53904071428117));
#20769=CARTESIAN_POINT('Ctrl Pts',(-91.1231940331425,174.270324549824,7.5390671734984));
#20770=CARTESIAN_POINT('Ctrl Pts',(-91.1227814493224,173.861722044424,7.53908233289187));
#20771=CARTESIAN_POINT('Ctrl Pts',(-92.4890412388087,174.965337837639,7.65016929959774));
#20772=CARTESIAN_POINT('Ctrl Pts',(-92.240999761402,174.963438454469,7.65132950708181));
#20773=CARTESIAN_POINT('Ctrl Pts',(-91.6654719978793,174.758187204959,7.65358965789789));
#20774=CARTESIAN_POINT('Ctrl Pts',(-91.3902970630534,174.190862788999,7.65354479016582));
#20775=CARTESIAN_POINT('Ctrl Pts',(-91.3890434333141,173.861738419639,7.65276120233915));
#20776=CARTESIAN_POINT('Ctrl Pts',(-92.4890345899655,174.858874369317,7.91550635527277));
#20777=CARTESIAN_POINT('Ctrl Pts',(-92.2651966891839,174.857885826089,7.91878823940274));
#20778=CARTESIAN_POINT('Ctrl Pts',(-91.7438984374221,174.673553025748,7.92514936243999));
#20779=CARTESIAN_POINT('Ctrl Pts',(-91.4939696426555,174.159192254205,7.9250369339318));
#20780=CARTESIAN_POINT('Ctrl Pts',(-91.4933509529301,173.861744946178,7.9228378463176));
#20781=CARTESIAN_POINT('Ctrl Pts',(-92.4890348011489,174.861197951243,8.04785638884703));
#20782=CARTESIAN_POINT('Ctrl Pts',(-92.2644281998161,174.861281011537,8.05177010958944));
#20783=CARTESIAN_POINT('Ctrl Pts',(-91.7397755416161,174.678565044929,8.05931924184452));
#20784=CARTESIAN_POINT('Ctrl Pts',(-91.4885556299923,174.160940537235,8.05918834806535));
#20785=CARTESIAN_POINT('Ctrl Pts',(-91.4886666661789,173.861744585896,8.05658098696983));
#20786=CARTESIAN_POINT('Origin',(-92.489887277558,173.860892470976,8.03908232976852));
#20787=CARTESIAN_POINT('Origin',(-92.489887277558,173.860892470976,7.53908232976852));
#20788=CARTESIAN_POINT('Ctrl Pts',(-84.3480359162262,198.280667629769,25.1490122205213));
#20789=CARTESIAN_POINT('Ctrl Pts',(-84.1234421591712,198.280870055065,25.1529241886514));
#20790=CARTESIAN_POINT('Ctrl Pts',(-83.5985619113582,198.0981313913,25.1588783275353));
#20791=CARTESIAN_POINT('Ctrl Pts',(-83.3476850317357,197.579586374984,25.1542201969672));
#20792=CARTESIAN_POINT('Ctrl Pts',(-83.3483646062432,197.279724930703,25.1489900954413));
#20793=CARTESIAN_POINT('Ctrl Pts',(-84.3480369179557,198.28507570376,25.2770028803408));
#20794=CARTESIAN_POINT('Ctrl Pts',(-84.1226689426325,198.286279793869,25.2802290953024));
#20795=CARTESIAN_POINT('Ctrl Pts',(-83.5937857750326,198.103764348296,25.2851130048781));
#20796=CARTESIAN_POINT('Ctrl Pts',(-83.341939802128,197.580610166567,25.2812979577946));
#20797=CARTESIAN_POINT('Ctrl Pts',(-83.343962205554,197.279719562667,25.2769846336281));
#20798=CARTESIAN_POINT('Ctrl Pts',(-84.3480699248096,198.397586409862,25.528637008714));
#20799=CARTESIAN_POINT('Ctrl Pts',(-84.0971784068805,198.399583820076,25.5297481098807));
#20800=CARTESIAN_POINT('Ctrl Pts',(-83.5076312782491,198.19755215269,25.5314158997334));
#20801=CARTESIAN_POINT('Ctrl Pts',(-83.2283268086126,197.614508701978,25.5301162449237));
#20802=CARTESIAN_POINT('Ctrl Pts',(-83.2314560849074,197.279542303004,25.5286307245469));
#20803=CARTESIAN_POINT('Ctrl Pts',(-84.3481439132022,198.653173802218,25.6321123661682));
#20804=CARTESIAN_POINT('Ctrl Pts',(-84.0400378795612,198.653920749495,25.6320889826974));
#20805=CARTESIAN_POINT('Ctrl Pts',(-83.3186532347615,198.403526561938,25.6320610342933));
#20806=CARTESIAN_POINT('Ctrl Pts',(-82.9743009278636,197.6905033282,25.632081224514));
#20807=CARTESIAN_POINT('Ctrl Pts',(-82.9758618407977,197.279144939807,25.6321124984408));
#20808=CARTESIAN_POINT('Ctrl Pts',(-84.3481812220575,198.781567317394,25.6317886616356));
#20809=CARTESIAN_POINT('Ctrl Pts',(-84.0112245657546,198.781662645912,25.6317888643078));
#20810=CARTESIAN_POINT('Ctrl Pts',(-83.2235881485729,198.507017453019,25.6317891015787));
#20811=CARTESIAN_POINT('Ctrl Pts',(-82.8467233969222,197.728824515674,25.6317889315579));
#20812=CARTESIAN_POINT('Ctrl Pts',(-82.847464750216,197.278944566662,25.6317886604891));
#20813=CARTESIAN_POINT('Origin',(-84.3477454753946,198.780370983757,25.1317901697235));
#20814=CARTESIAN_POINT('',(-82.848659234866,197.281284743228,25.6317901697235));
#20815=CARTESIAN_POINT('Origin',(-82.848659234866,197.281284743228,25.1317901697235));
#20816=CARTESIAN_POINT('Origin',(-84.3495735513142,197.279456667308,25.6317901697235));
#20817=CARTESIAN_POINT('Origin',(-90.0841906418747,198.780370983757,25.1317901697235));
#20818=CARTESIAN_POINT('Origin',(-92.2251564836671,198.780370983757,25.1317901697235));
#20819=CARTESIAN_POINT('Origin',(-90.0841906418747,174.948318901436,25.6317901697235));
#20820=CARTESIAN_POINT('',(-82.848659234866,177.615353059643,25.6317901697235));
#20821=CARTESIAN_POINT('',(-82.848659234866,181.198318901436,25.6317901697235));
#20822=CARTESIAN_POINT('Origin',(-84.3495735513142,177.617181135563,25.6317901697235));
#20823=CARTESIAN_POINT('Ctrl Pts',(-93.2245390409248,197.280685681335,25.1490067936418));
#20824=CARTESIAN_POINT('Ctrl Pts',(-93.2248134735186,197.505382131032,25.1529218021974));
#20825=CARTESIAN_POINT('Ctrl Pts',(-93.0422499426132,198.029993711216,25.1588743137286));
#20826=CARTESIAN_POINT('Ctrl Pts',(-92.5242945632511,198.28094022026,25.1542276558174));
#20827=CARTESIAN_POINT('Ctrl Pts',(-92.2248659757927,198.280667626662,25.1490121688646));
#20828=CARTESIAN_POINT('Ctrl Pts',(-93.2289457245124,197.280683616328,25.2769984137499));
#20829=CARTESIAN_POINT('Ctrl Pts',(-93.2302231119284,197.506153774784,25.2802271466123));
#20830=CARTESIAN_POINT('Ctrl Pts',(-93.0478829741193,198.034765395503,25.2851097285589));
#20831=CARTESIAN_POINT('Ctrl Pts',(-92.5253257847013,198.286683871625,25.2813040754181));
#20832=CARTESIAN_POINT('Ctrl Pts',(-92.2248649738171,198.285075686858,25.2770028467253));
#20833=CARTESIAN_POINT('Ctrl Pts',(-93.3413482313997,197.280615602285,25.528393778541));
#20834=CARTESIAN_POINT('Ctrl Pts',(-93.3434269216084,197.531596116735,25.5295077797974));
#20835=CARTESIAN_POINT('Ctrl Pts',(-93.1416092598956,198.12078437881,25.5311782392731));
#20836=CARTESIAN_POINT('Ctrl Pts',(-92.5592883635002,198.400144421922,25.5298793405758));
#20837=CARTESIAN_POINT('Ctrl Pts',(-92.224831990895,198.397479288197,25.528395308036));
#20838=CARTESIAN_POINT('Ctrl Pts',(-93.5965549793126,197.280463220234,25.6319140456751));
#20839=CARTESIAN_POINT('Ctrl Pts',(-93.5974035997734,197.588599987119,25.6318928169542));
#20840=CARTESIAN_POINT('Ctrl Pts',(-93.3473422319204,198.309362881453,25.6318679641777));
#20841=CARTESIAN_POINT('Ctrl Pts',(-92.6353792867727,198.653687162362,25.6318857408971));
#20842=CARTESIAN_POINT('Ctrl Pts',(-92.2247580955915,198.652684334455,25.6319140165301));
#20843=CARTESIAN_POINT('Ctrl Pts',(-93.724701943985,197.280386415961,25.631789947149));
#20844=CARTESIAN_POINT('Ctrl Pts',(-93.7249088987293,197.617331415525,25.6317900210102));
#20845=CARTESIAN_POINT('Ctrl Pts',(-93.4506657592758,198.4041845441,25.6317901066928));
#20846=CARTESIAN_POINT('Ctrl Pts',(-92.673730991338,198.780966569284,25.6317900456295));
#20847=CARTESIAN_POINT('Ctrl Pts',(-92.2247208506,198.780830411746,25.6317899472504));
#20848=CARTESIAN_POINT('',(-93.2245473106862,197.281284743228,25.1492399180748));
#20849=CARTESIAN_POINT('Origin',(-93.7242427241957,197.281284743228,25.1317901697235));
#20850=CARTESIAN_POINT('Origin',(-92.2233284077475,197.279456667308,25.1317901697235));
#20851=CARTESIAN_POINT('Origin',(-7.58419064187466,200.931016164551,14.0390123085306));
#20852=CARTESIAN_POINT('',(-89.0208669479684,199.931168469339,14.021559900591));
#20853=CARTESIAN_POINT('Origin',(-89.0208669479684,200.931016164551,14.0390123085306));
#20854=CARTESIAN_POINT('',(-7.58419064187466,199.931168469395,14.0215599020933));
#20855=CARTESIAN_POINT('Origin',(-7.58419064187467,173.96562163832,14.0390123084985));
#20856=CARTESIAN_POINT('',(-89.0208669478126,174.965469332393,14.0215598998495));
#20857=CARTESIAN_POINT('',(-7.58419064187467,174.965469333476,14.0215599020612));
#20858=CARTESIAN_POINT('Origin',(-89.0208669478126,173.965621638261,14.0390123051536));
#20859=CARTESIAN_POINT('Origin',(-90.0841906418747,174.861110448508,8.04284338640746));
#20860=CARTESIAN_POINT('',(-92.3474524110469,174.931935900911,12.1004308370607));
#20861=CARTESIAN_POINT('',(-92.3967760377476,174.907281601505,10.6879869700292));
#20862=CARTESIAN_POINT('',(-90.3580650309682,174.965469333421,14.0215598989247));
#20863=CARTESIAN_POINT('Origin',(-90.3580650307827,174.930723281175,12.0309598989247));
#20864=CARTESIAN_POINT('',(-89.5525287944673,174.965469333419,14.0215598987992));
#20865=CARTESIAN_POINT('Origin',(-92.3967760377476,173.907433906348,10.7054393764665));
#20866=CARTESIAN_POINT('Origin',(-92.3474524110469,173.932088205755,12.117883243498));
#20867=CARTESIAN_POINT('Origin',(-94.3921906418747,193.698318901436,8.03908232976852));
#20868=CARTESIAN_POINT('',(-94.8921906418747,193.698318901436,8.03908232976852));
#20869=CARTESIAN_POINT('',(-94.3921906418747,193.698318901436,7.53908232976852));
#20870=CARTESIAN_POINT('Origin',(-94.8921906418747,187.448318901436,16.836936249746));
#20871=CARTESIAN_POINT('Origin',(-92.8921906418747,185.626763369592,25.6317901697235));
#20872=CARTESIAN_POINT('',(-93.6531529451553,185.544660016401,24.2894122109423));
#20873=CARTESIAN_POINT('Ctrl Pts',(-92.3492285585561,174.93189769274,12.0983308156968));
#20874=CARTESIAN_POINT('Ctrl Pts',(-92.3344351870083,174.939536326542,12.5359375307196));
#20875=CARTESIAN_POINT('Ctrl Pts',(-91.9510498623176,174.957172413803,13.5463018211674));
#20876=CARTESIAN_POINT('Ctrl Pts',(-90.9394846232122,174.965508981191,14.0239182015885));
#20877=CARTESIAN_POINT('Ctrl Pts',(-90.3559042810087,174.965497197917,14.023243117485));
#20878=CARTESIAN_POINT('Ctrl Pts',(-92.0497329745118,174.932266883926,12.0881923721338));
#20879=CARTESIAN_POINT('Ctrl Pts',(-92.0379209678387,174.938719170041,12.4597362494151));
#20880=CARTESIAN_POINT('Ctrl Pts',(-91.7136328179652,174.95370186746,13.3194159638773));
#20881=CARTESIAN_POINT('Ctrl Pts',(-90.8525959502232,174.960867081258,13.7274077885149));
#20882=CARTESIAN_POINT('Ctrl Pts',(-90.3562271867136,174.960856953716,13.72683111653));
#20883=CARTESIAN_POINT('Ctrl Pts',(-91.5315170038908,174.680905081817,12.075044347316));
#20884=CARTESIAN_POINT('Ctrl Pts',(-91.5247309031312,174.686714948228,12.3331039707245));
#20885=CARTESIAN_POINT('Ctrl Pts',(-91.303001483554,174.700160753935,12.9323519621299));
#20886=CARTESIAN_POINT('Ctrl Pts',(-90.7032578870182,174.706539886954,13.2184178310236));
#20887=CARTESIAN_POINT('Ctrl Pts',(-90.3567821807887,174.70653087043,13.218013495823));
#20888=CARTESIAN_POINT('Ctrl Pts',(-91.3482307102683,174.156331562066,12.0780005528641));
#20889=CARTESIAN_POINT('Ctrl Pts',(-91.3417500796786,174.163421173276,12.2954727080926));
#20890=CARTESIAN_POINT('Ctrl Pts',(-91.152869063129,174.179795486701,12.7994774780172));
#20891=CARTESIAN_POINT('Ctrl Pts',(-90.6480597490982,174.18753871037,13.0393507234694));
#20892=CARTESIAN_POINT('Ctrl Pts',(-90.3569873126568,174.187527765758,13.0390116777314));
#20893=CARTESIAN_POINT('Ctrl Pts',(-91.3480984747309,173.932050544523,12.0819100358729));
#20894=CARTESIAN_POINT('Ctrl Pts',(-91.3407451485945,173.939682445058,12.2994933347271));
#20895=CARTESIAN_POINT('Ctrl Pts',(-91.1501248271178,173.957303472055,12.8018637686319));
#20896=CARTESIAN_POINT('Ctrl Pts',(-90.6471563161499,173.965633390344,13.0393473537714));
#20897=CARTESIAN_POINT('Ctrl Pts',(-90.3569906708189,173.965621616469,13.0390116839798));
#20898=CARTESIAN_POINT('Origin',(-90.3580650309682,173.965621638265,14.039012305362));
#20899=CARTESIAN_POINT('Origin',(-89.5525287944673,173.965621638263,14.0390123052365));
#20900=CARTESIAN_POINT('Origin',(-92.121965979542,200.851840731888,18.574969807933));
#20901=CARTESIAN_POINT('',(-92.3474524110469,199.96470190196,12.1004308370607));
#20902=CARTESIAN_POINT('',(-92.121965979542,199.851993036731,18.5575174014957));
#20903=CARTESIAN_POINT('Origin',(-92.3474524110469,200.964549597117,12.117883243498));
#20904=CARTESIAN_POINT('Ctrl Pts',(-90.3559140776759,199.931140724266,14.0232354977841));
#20905=CARTESIAN_POINT('Ctrl Pts',(-90.9394888672453,199.931128994215,14.0239075327951));
#20906=CARTESIAN_POINT('Ctrl Pts',(-91.9510285913246,199.939465704309,13.5462828840204));
#20907=CARTESIAN_POINT('Ctrl Pts',(-92.3344251225894,199.957101384471,12.5359420397551));
#20908=CARTESIAN_POINT('Ctrl Pts',(-92.3492205174292,199.964739929916,12.098340337256));
#20909=CARTESIAN_POINT('Ctrl Pts',(-90.3562355177223,199.935783339469,13.7268261247799));
#20910=CARTESIAN_POINT('Ctrl Pts',(-90.8526000043335,199.935773256851,13.7274001989226));
#20911=CARTESIAN_POINT('Ctrl Pts',(-91.7136134659932,199.942939175844,13.3193965067045));
#20912=CARTESIAN_POINT('Ctrl Pts',(-92.0379138706692,199.957921003477,12.4597405182122));
#20913=CARTESIAN_POINT('Ctrl Pts',(-92.0497276165317,199.964373235796,12.0882005484606));
#20914=CARTESIAN_POINT('Ctrl Pts',(-90.3567879932334,200.190112184322,13.2180159202105));
#20915=CARTESIAN_POINT('Ctrl Pts',(-90.7032614551661,200.190103208547,13.2184184312311));
#20916=CARTESIAN_POINT('Ctrl Pts',(-91.302994182988,200.196482434534,12.9323461666807));
#20917=CARTESIAN_POINT('Ctrl Pts',(-91.5247320102732,200.209928179662,12.3331077891303));
#20918=CARTESIAN_POINT('Ctrl Pts',(-91.5315193620154,200.215738008327,12.0750502993743));
#20919=CARTESIAN_POINT('Ctrl Pts',(-90.3569921948098,200.70911003693,13.0390116833833));
#20920=CARTESIAN_POINT('Ctrl Pts',(-90.6480629856484,200.709099141818,13.0393492029466));
#20921=CARTESIAN_POINT('Ctrl Pts',(-91.1528598512652,200.716842452152,12.7994681379175));
#20922=CARTESIAN_POINT('Ctrl Pts',(-91.3417488845121,200.733216524833,12.295475939916));
#20923=CARTESIAN_POINT('Ctrl Pts',(-91.3482305653538,200.740306082318,12.0780054143983));
#20924=CARTESIAN_POINT('Ctrl Pts',(-90.3569955377666,200.931016186206,13.0390116895825));
#20925=CARTESIAN_POINT('Ctrl Pts',(-90.6471595386129,200.931004465464,13.0393458445559));
#20926=CARTESIAN_POINT('Ctrl Pts',(-91.1501172830781,200.93933455966,12.8018572443476));
#20927=CARTESIAN_POINT('Ctrl Pts',(-91.3407439399892,200.956955244959,12.2994965521501));
#20928=CARTESIAN_POINT('Ctrl Pts',(-91.3480983103132,200.964587087739,12.0819148999013));
#20929=CARTESIAN_POINT('',(-90.3580650309682,199.93116846945,14.0215598989247));
#20930=CARTESIAN_POINT('',(-90.358065030875,200.931016164607,13.039012305362));
#20931=CARTESIAN_POINT('Origin',(-90.3580650309682,200.931016164607,14.039012305362));
#20932=CARTESIAN_POINT('Ctrl Pts',(-90.358065030875,200.931016164607,13.039012305362));
#20933=CARTESIAN_POINT('Ctrl Pts',(-90.4013353422188,200.931016164607,13.039012305358));
#20934=CARTESIAN_POINT('Ctrl Pts',(-90.4446185386119,200.931122217744,13.0361728314376));
#20935=CARTESIAN_POINT('Ctrl Pts',(-90.4875369918023,200.931328558928,13.0305148312266));
#20936=CARTESIAN_POINT('Ctrl Pts',(-90.5304441590832,200.931534845851,13.0248583188531));
#20937=CARTESIAN_POINT('Ctrl Pts',(-90.5729862778425,200.931841368083,13.0163848202194));
#20938=CARTESIAN_POINT('Ctrl Pts',(-90.6147921670274,200.932242365079,13.0051669957166));
#20939=CARTESIAN_POINT('Ctrl Pts',(-90.6565958861519,200.93264334126,12.9939497535088));
#20940=CARTESIAN_POINT('Ctrl Pts',(-90.6976629689124,200.933138782397,12.9799886006097));
#20941=CARTESIAN_POINT('Ctrl Pts',(-90.7376358046339,200.933722928841,12.9634065062387));
#20942=CARTESIAN_POINT('Ctrl Pts',(-90.7776369534363,200.934307489041,12.946812666637));
#20943=CARTESIAN_POINT('Ctrl Pts',(-90.8165418429636,200.934980880255,12.9275943672058));
#20944=CARTESIAN_POINT('Ctrl Pts',(-90.8540127375319,200.935737330587,12.9059227905283));
#20945=CARTESIAN_POINT('Ctrl Pts',(-90.8914919768183,200.936493949379,12.8842463876197));
#20946=CARTESIAN_POINT('Ctrl Pts',(-90.9275361577384,200.937333664287,12.8601158813522));
#20947=CARTESIAN_POINT('Ctrl Pts',(-90.9618346138316,200.93825069956,12.8337470432827));
#20948=CARTESIAN_POINT('Ctrl Pts',(-90.996171504643,200.939168762458,12.8073486563945));
#20949=CARTESIAN_POINT('Ctrl Pts',(-91.0287583707622,200.940164319107,12.7787072404283));
#20950=CARTESIAN_POINT('Ctrl Pts',(-91.0593169486692,200.941231574316,12.74807944598));
#20951=CARTESIAN_POINT('Ctrl Pts',(-91.0805267004012,200.941972322726,12.7268216532147));
#20952=CARTESIAN_POINT('Ctrl Pts',(-91.1007600626759,200.942747610578,12.704607805903));
#20953=CARTESIAN_POINT('Ctrl Pts',(-91.1199348488265,200.943555500224,12.6815337315939));
#20954=CARTESIAN_POINT('Ctrl Pts',(-91.1468126373121,200.944687939817,12.6491902111023));
#20955=CARTESIAN_POINT('Ctrl Pts',(-91.1716618031829,200.945884436542,12.6150910574837));
#20956=CARTESIAN_POINT('Ctrl Pts',(-91.1942572735847,200.947133151784,12.5795157727559));
#20957=CARTESIAN_POINT('Ctrl Pts',(-91.2177231117251,200.948429966997,12.5425701434604));
#20958=CARTESIAN_POINT('Ctrl Pts',(-91.2387576040376,200.949783101077,12.5040327519355));
#20959=CARTESIAN_POINT('Ctrl Pts',(-91.2571566682122,200.951179293978,12.4642519228883));
#20960=CARTESIAN_POINT('Ctrl Pts',(-91.2748463183203,200.952521653768,12.4260049261835));
#20961=CARTESIAN_POINT('Ctrl Pts',(-91.2900998935072,200.953903815949,12.3866092063493));
#20962=CARTESIAN_POINT('Ctrl Pts',(-91.3027832882806,200.955313995904,12.3463985029452));
#20963=CARTESIAN_POINT('Ctrl Pts',(-91.3154635160045,200.956723823736,12.3061978401726));
#20964=CARTESIAN_POINT('Ctrl Pts',(-91.3255746782086,200.958161655352,12.2651831239238));
#20965=CARTESIAN_POINT('Ctrl Pts',(-91.3330323276228,200.959615714961,12.2237038627523));
#20966=CARTESIAN_POINT('Ctrl Pts',(-91.3404932262056,200.961070408077,12.1822065297855));
#20967=CARTESIAN_POINT('Ctrl Pts',(-91.345298216193,200.96254134333,12.1402447906219));
#20968=CARTESIAN_POINT('Ctrl Pts',(-91.3474142471832,200.964016729528,12.0981766300102));
#20969=CARTESIAN_POINT('Ctrl Pts',(-91.347668914643,200.96419429444,12.0931136646513));
#20970=CARTESIAN_POINT('Ctrl Pts',(-91.3478846958455,200.964371923821,12.0880491615861));
#20971=CARTESIAN_POINT('Ctrl Pts',(-91.3480615840278,200.964549597117,12.0829837467955));
#20972=CARTESIAN_POINT('Origin',(-90.3580650307827,199.965914521696,12.0309598989247));
#20973=CARTESIAN_POINT('Origin',(-89.5525287956954,200.931016164609,14.0390123052365));
#20974=CARTESIAN_POINT('',(-89.5525287958512,200.931016164609,13.0390123052365));
#20975=CARTESIAN_POINT('',(-89.5525287956954,199.931168469452,14.0215598987992));
#20976=CARTESIAN_POINT('Origin',(-90.0841906418747,199.728544624028,25.6298722286608));
#20977=CARTESIAN_POINT('Ctrl Pts',(-92.2248661398818,176.615970170451,25.149012296605));
#20978=CARTESIAN_POINT('Ctrl Pts',(-92.4494598640594,176.615767768445,25.1529242633411));
#20979=CARTESIAN_POINT('Ctrl Pts',(-92.9743444340049,176.798503634499,25.1588785255565));
#20980=CARTESIAN_POINT('Ctrl Pts',(-93.2252184286151,177.317054541637,25.1542202427001));
#20981=CARTESIAN_POINT('Ctrl Pts',(-93.2245373446946,177.616917586864,25.1489900876045));
#20982=CARTESIAN_POINT('Ctrl Pts',(-92.2248651384814,176.611562076255,25.2770029298424));
#20983=CARTESIAN_POINT('Ctrl Pts',(-92.4502330850182,176.610358010615,25.2802291435753));
#20984=CARTESIAN_POINT('Ctrl Pts',(-92.979122104527,176.792869720355,25.2851131420021));
#20985=CARTESIAN_POINT('Ctrl Pts',(-93.2309636802381,177.316030773586,25.2812979823429));
#20986=CARTESIAN_POINT('Ctrl Pts',(-93.2289397440534,177.616922971108,25.27698461392));
#20987=CARTESIAN_POINT('Ctrl Pts',(-92.2248321424997,176.499051811914,25.5286392098131));
#20988=CARTESIAN_POINT('Ctrl Pts',(-92.4757237493602,176.49705442536,25.5297503006691));
#20989=CARTESIAN_POINT('Ctrl Pts',(-93.0652752912264,176.699082794559,25.5314180403658));
#20990=CARTESIAN_POINT('Ctrl Pts',(-93.3445764028701,177.282132434469,25.5301184244517));
#20991=CARTESIAN_POINT('Ctrl Pts',(-93.341445405167,177.61710076739,25.5286329018659));
#20992=CARTESIAN_POINT('Ctrl Pts',(-92.2247581782967,176.243461594696,25.6321133357015));
#20993=CARTESIAN_POINT('Ctrl Pts',(-92.5328647040808,176.242714692177,25.6320899414851));
#20994=CARTESIAN_POINT('Ctrl Pts',(-93.2542568812791,176.493105248055,25.6320622147209));
#20995=CARTESIAN_POINT('Ctrl Pts',(-93.5986054775221,177.206138043151,25.6320821795075));
#20996=CARTESIAN_POINT('Ctrl Pts',(-93.5970424994245,177.617499334558,25.6321134685376));
#20997=CARTESIAN_POINT('Ctrl Pts',(-92.2247208815525,176.115066869227,25.6317886525195));
#20998=CARTESIAN_POINT('Ctrl Pts',(-92.5616783004576,176.114971594842,25.6317888558569));
#20999=CARTESIAN_POINT('Ctrl Pts',(-93.3493230625747,176.389613277425,25.6317890916915));
#21000=CARTESIAN_POINT('Ctrl Pts',(-93.7261844055921,177.167816881649,25.6317889233301));
#21001=CARTESIAN_POINT('Ctrl Pts',(-93.7254408135024,177.61770031529,25.6317886513649));
#21002=CARTESIAN_POINT('',(-92.2251564836671,176.615962232624,25.1492399180748));
#21003=CARTESIAN_POINT('Origin',(-92.2251564836671,176.116266819115,25.1317901697235));
#21004=CARTESIAN_POINT('Origin',(-92.2233284077475,177.617181135563,25.1317901697235));
#21005=CARTESIAN_POINT('Ctrl Pts',(-92.4078078356644,177.93185714349,15.6317926617445));
#21006=CARTESIAN_POINT('Ctrl Pts',(-92.4081384224537,177.78240264286,15.6317923046486));
#21007=CARTESIAN_POINT('Ctrl Pts',(-92.2828767276116,177.523582732043,15.63179208399));
#21008=CARTESIAN_POINT('Ctrl Pts',(-92.0208200438581,177.432460562523,15.6317923936937));
#21009=CARTESIAN_POINT('Ctrl Pts',(-91.9086524285581,177.432701676486,15.6317926617447));
#21010=CARTESIAN_POINT('Ctrl Pts',(-92.5363205031973,177.932114843463,15.6313761309315));
#21011=CARTESIAN_POINT('Ctrl Pts',(-92.5358479230242,177.744083914245,15.6314087861311));
#21012=CARTESIAN_POINT('Ctrl Pts',(-92.3780100166394,177.419935067368,15.6314297336557));
#21013=CARTESIAN_POINT('Ctrl Pts',(-92.0495147190082,177.304552088448,15.6314006427722));
#21014=CARTESIAN_POINT('Ctrl Pts',(-91.9083947349376,177.304189002832,15.6313761309214));
#21015=CARTESIAN_POINT('Ctrl Pts',(-92.7920286860523,177.932625650659,15.7348113310252));
#21016=CARTESIAN_POINT('Ctrl Pts',(-92.7900207270779,177.668130326484,15.7333259938982));
#21017=CARTESIAN_POINT('Ctrl Pts',(-92.5670377304252,177.213742108933,15.732025255731));
#21018=CARTESIAN_POINT('Ctrl Pts',(-92.1063922174682,177.049999355222,15.7336966192554));
#21019=CARTESIAN_POINT('Ctrl Pts',(-91.9078839391726,177.048480806311,15.7348113304983));
#21020=CARTESIAN_POINT('Ctrl Pts',(-92.9045891514725,177.932853531075,15.9864704077278));
#21021=CARTESIAN_POINT('Ctrl Pts',(-92.9037047408763,177.634248472398,15.9821543266629));
#21022=CARTESIAN_POINT('Ctrl Pts',(-92.6532183633926,177.11985057476,15.9783327599569));
#21023=CARTESIAN_POINT('Ctrl Pts',(-92.1317634083652,176.936597231238,15.9832313135324));
#21024=CARTESIAN_POINT('Ctrl Pts',(-91.9076560686665,176.935920333622,15.9864704060782));
#21025=CARTESIAN_POINT('Ctrl Pts',(-92.9090414900483,177.932860531589,16.1143967823804));
#21026=CARTESIAN_POINT('Ctrl Pts',(-92.9095009136643,177.633211181955,16.1091630031504));
#21027=CARTESIAN_POINT('Ctrl Pts',(-92.6580350019484,177.114170510379,16.1044966043685));
#21028=CARTESIAN_POINT('Ctrl Pts',(-92.1325399555394,176.931137204424,16.1104690027031));
#21029=CARTESIAN_POINT('Ctrl Pts',(-91.9076490692758,176.93146799087,16.1143967802885));
#21030=CARTESIAN_POINT('',(-91.9096508409616,176.93146787533,16.1143404213723));
#21031=CARTESIAN_POINT('',(-92.9090416679807,177.930858702349,16.1143404213723));
#21032=CARTESIAN_POINT('Origin',(-91.9090414823217,177.931468060988,16.1317901697235));
#21033=CARTESIAN_POINT('',(-91.9096508409616,177.431163288839,15.6317901697235));
#21034=CARTESIAN_POINT('Origin',(-91.9096508409616,177.431163288839,16.1317901697235));
#21035=CARTESIAN_POINT('',(-92.4093462544711,177.930858702349,15.6317901697235));
#21036=CARTESIAN_POINT('Origin',(-91.9090414823218,177.931468060988,15.6317901697235));
#21037=CARTESIAN_POINT('Origin',(-92.4093462544711,177.930858702349,16.1317901697235));
#21038=CARTESIAN_POINT('Ctrl Pts',(-83.3483629240642,177.615962489423,25.1490068100166));
#21039=CARTESIAN_POINT('Ctrl Pts',(-83.3480860765348,177.391262594781,25.1529219194421));
#21040=CARTESIAN_POINT('Ctrl Pts',(-83.530639687444,176.866638426736,25.1588748211538));
#21041=CARTESIAN_POINT('Ctrl Pts',(-84.0486072281751,176.61569765854,25.1542278528438));
#21042=CARTESIAN_POINT('Ctrl Pts',(-84.3480357262545,176.61597016919,25.1490123703607));
#21043=CARTESIAN_POINT('Ctrl Pts',(-83.3439562343854,177.615964590159,25.2769983921767));
#21044=CARTESIAN_POINT('Ctrl Pts',(-83.3426763917687,177.390490995013,25.2802272083891));
#21045=CARTESIAN_POINT('Ctrl Pts',(-83.5250040933688,176.861862720931,25.2851100777443));
#21046=CARTESIAN_POINT('Ctrl Pts',(-84.0475759903075,176.609953958113,25.2813042025485));
#21047=CARTESIAN_POINT('Ctrl Pts',(-84.3480367273591,176.611562055481,25.2770029778226));
#21048=CARTESIAN_POINT('Ctrl Pts',(-83.2315551712636,177.61603378202,25.5283990222209));
#21049=CARTESIAN_POINT('Ctrl Pts',(-83.2294737238608,177.365049183237,25.5295130307602));
#21050=CARTESIAN_POINT('Ctrl Pts',(-83.431279768277,176.775848059355,25.5311833822115));
#21051=CARTESIAN_POINT('Ctrl Pts',(-84.0136130372632,176.496494812692,25.5298846065548));
#21052=CARTESIAN_POINT('Ctrl Pts',(-84.3480696814447,176.499159860009,25.5284006043606));
#21053=CARTESIAN_POINT('Ctrl Pts',(-82.9763417349918,177.616188803809,25.631916185471));
#21054=CARTESIAN_POINT('Ctrl Pts',(-82.9754898130034,177.308046150017,25.6318949321201));
#21055=CARTESIAN_POINT('Ctrl Pts',(-83.2255379049237,176.587262306837,25.6318706716826));
#21056=CARTESIAN_POINT('Ctrl Pts',(-83.9375208697729,176.242945507627,25.6318878481489));
#21057=CARTESIAN_POINT('Ctrl Pts',(-84.3481435125393,176.243948183612,25.6319161552883));
#21058=CARTESIAN_POINT('Ctrl Pts',(-82.8481920721644,177.616266938987,25.6317899393835));
#21059=CARTESIAN_POINT('Ctrl Pts',(-82.8479815413284,177.279314989732,25.6317900145716));
#21060=CARTESIAN_POINT('Ctrl Pts',(-83.1222113137374,176.492438894827,25.6317900995103));
#21061=CARTESIAN_POINT('Ctrl Pts',(-83.8991683386197,176.115663462168,25.631790039632));
#21062=CARTESIAN_POINT('Ctrl Pts',(-84.3481807253611,176.115799438533,25.6317899394903));
#21063=CARTESIAN_POINT('Origin',(-82.848659234866,177.615353059643,25.1317901697235));
#21064=CARTESIAN_POINT('Origin',(-84.3477454753947,176.116266819115,25.1317901697235));
#21065=CARTESIAN_POINT('Ctrl Pts',(-91.9086517422448,197.463935064799,15.6317926652249));
#21066=CARTESIAN_POINT('Ctrl Pts',(-92.0208193535646,197.464176352433,15.631792396981));
#21067=CARTESIAN_POINT('Ctrl Pts',(-92.282873665292,197.373051491099,15.6317920821078));
#21068=CARTESIAN_POINT('Ctrl Pts',(-92.4081375948612,197.114234397221,15.6317923078678));
#21069=CARTESIAN_POINT('Ctrl Pts',(-92.4078067740483,196.964779973031,15.6317926652247));
#21070=CARTESIAN_POINT('Ctrl Pts',(-91.9083938702145,197.592448104471,15.6313758388917));
#21071=CARTESIAN_POINT('Ctrl Pts',(-92.0495139921221,197.59208523037,15.6314003529353));
#21072=CARTESIAN_POINT('Ctrl Pts',(-92.3780072618798,197.476699175828,15.6314298577586));
#21073=CARTESIAN_POINT('Ctrl Pts',(-92.535847512479,197.152553118828,15.6314084973519));
#21074=CARTESIAN_POINT('Ctrl Pts',(-92.5363198075937,196.964522094637,15.6313758389006));
#21075=CARTESIAN_POINT('Ctrl Pts',(-91.9078827211673,197.848155150447,15.7348127084867));
#21076=CARTESIAN_POINT('Ctrl Pts',(-92.1063913817295,197.846636890281,15.7336979965683));
#21077=CARTESIAN_POINT('Ctrl Pts',(-92.5670323301366,197.682889501022,15.7320265637308));
#21078=CARTESIAN_POINT('Ctrl Pts',(-92.7900192711824,197.228506639784,15.7333273715781));
#21079=CARTESIAN_POINT('Ctrl Pts',(-92.7920268398904,196.964010934152,15.7348127090145));
#21080=CARTESIAN_POINT('Ctrl Pts',(-91.9076546932672,197.96071744719,15.9864703671583));
#21081=CARTESIAN_POINT('Ctrl Pts',(-92.1317624932962,197.960040877283,15.9832312634898));
#21082=CARTESIAN_POINT('Ctrl Pts',(-92.6532163744781,197.776783364387,15.9783328244737));
#21083=CARTESIAN_POINT('Ctrl Pts',(-92.9037051594964,197.262388430708,15.9821542748958));
#21084=CARTESIAN_POINT('Ctrl Pts',(-92.9045891293622,196.96378289631,15.9864703688098));
#21085=CARTESIAN_POINT('Ctrl Pts',(-91.90764768899,197.965169806783,16.1143967146954));
#21086=CARTESIAN_POINT('Ctrl Pts',(-92.1325390453403,197.965500930354,16.1104689234936));
#21087=CARTESIAN_POINT('Ctrl Pts',(-92.6580304498926,197.782461838231,16.1044966902725));
#21088=CARTESIAN_POINT('Ctrl Pts',(-92.9095013629484,197.263425724295,16.1091629218103));
#21089=CARTESIAN_POINT('Ctrl Pts',(-92.9090414847681,196.963775890922,16.1143967167896));
#21090=CARTESIAN_POINT('',(-92.4093462544711,196.965779100523,15.6317901697235));
#21091=CARTESIAN_POINT('Origin',(-91.9090414823217,196.965169741883,15.6317901697235));
#21092=CARTESIAN_POINT('',(-92.9090416679807,196.965779100523,16.1143404213723));
#21093=CARTESIAN_POINT('Origin',(-91.9090414823218,196.965169741883,16.1317901697235));
#21094=CARTESIAN_POINT('Origin',(-92.4093462544711,196.965779100523,16.1317901697235));
#21095=CARTESIAN_POINT('Origin',(-82.848659234866,181.198318901436,25.1317901697235));
#21096=CARTESIAN_POINT('Origin',(-92.0812101432728,197.137338402834,21.0620555520999));
#21097=CARTESIAN_POINT('',(-93.080600970292,197.137338402834,21.0271560553974));
#21098=CARTESIAN_POINT('Origin',(-92.4093462544711,187.448318901436,16.1317901697235));
#21099=CARTESIAN_POINT('',(-92.9090416679807,187.448318901436,16.1143404213723));
#21100=CARTESIAN_POINT('',(-92.4093462544711,187.448318901436,15.6317901697235));
#21101=CARTESIAN_POINT('Origin',(-89.1853208106997,177.431163288839,16.1317901697235));
#21102=CARTESIAN_POINT('',(-89.1853208106997,177.431163288839,15.6317901697235));
#21103=CARTESIAN_POINT('',(-89.1853208106997,176.93146787533,16.1143404213723));
#21104=CARTESIAN_POINT('Origin',(-90.0841906418747,176.116266819115,25.1317901697235));
#21105=CARTESIAN_POINT('',(-90.0841906418747,176.615962232624,25.1492399180748));
#21106=CARTESIAN_POINT('Origin',(-93.7242427241957,181.198318901436,25.1317901697235));
#21107=CARTESIAN_POINT('',(-93.2245473106862,181.198318901436,25.1492399180748));
#21108=CARTESIAN_POINT('Origin',(-91.7746475534242,178.065861989886,12.2832515821263));
#21109=CARTESIAN_POINT('',(-91.7746475534242,177.066471162867,12.2483520854238));
#21110=CARTESIAN_POINT('',(-92.7740383804433,178.065861989886,12.2483520854238));
#21111=CARTESIAN_POINT('Origin',(-88.2864509795247,187.448318901436,15.6317901697235));
#21112=CARTESIAN_POINT('Origin',(-90.0841906418747,177.213195885169,8.04670577471759));
#21113=CARTESIAN_POINT('Origin',(-93.581392021503,183.5305646471,23.1161314803954));
#21114=CARTESIAN_POINT('Origin',(-92.8921906418747,193.462271878263,25.6317901697235));
#21115=CARTESIAN_POINT('',(-93.6541780779596,193.404394182005,24.306172984136));
#21116=CARTESIAN_POINT('Origin',(-93.581392021503,191.410718901436,23.1161314803954));
#21117=CARTESIAN_POINT('Origin',(-92.9342496335205,187.448318901436,16.836202107316));
#21118=CARTESIAN_POINT('Origin',(-93.0254237588254,191.410718901436,14.0964186003514));
#21119=CARTESIAN_POINT('',(-92.6243598913087,195.679518901436,7.53908232976852));
#21120=CARTESIAN_POINT('Origin',(-93.0254237588254,183.485918901436,14.0964186003514));
#21121=CARTESIAN_POINT('',(-92.6243598913087,191.717118901436,7.53908232976852));
#21122=CARTESIAN_POINT('Origin',(-90.0841906418747,199.948318901436,7.53908232976852));
#21123=CARTESIAN_POINT('',(-91.5067381180051,219.898992846577,7.53908232976852));
#21124=CARTESIAN_POINT('Origin',(-86.6546679934872,-0.15033320828122,-16.9305152618876));
#21125=CARTESIAN_POINT('',(-85.0841906418747,239.849666791719,28.0420719539717));
#21126=CARTESIAN_POINT('Origin',(-89.0208669479684,239.849666791719,13.0390123051536));
#21127=CARTESIAN_POINT('',(-90.358065030875,239.849666791719,13.039012305362));
#21128=CARTESIAN_POINT('Origin',(-90.3580650307827,239.849666791719,12.048412305362));
#21129=CARTESIAN_POINT('Origin',(-90.3580650307827,239.849666791719,12.048412305362));
#21130=CARTESIAN_POINT('Origin',(-84.2982693392066,239.849666791719,7.08187163185154));
#21131=CARTESIAN_POINT('',(-84.7554693392684,239.849666791719,7.08187163185207));
#21132=CARTESIAN_POINT('',(-84.7554693392684,9.84966679171878,7.08187163185206));
#21133=CARTESIAN_POINT('',(-84.7554693392684,239.849666791719,7.08187163185207));
#21134=CARTESIAN_POINT('',(-84.2982694423203,239.849666791719,7.53907163191342));
#21135=CARTESIAN_POINT('Origin',(-84.2982693392066,239.849666791719,7.08187163185154));
#21136=CARTESIAN_POINT('',(-84.2982694423203,9.84966679171878,7.53907163191341));
#21137=CARTESIAN_POINT('',(-84.2982694423203,239.849666791719,7.53907163191342));
#21138=CARTESIAN_POINT('Origin',(-84.2982693392066,9.84966679171878,7.08187163185153));
#21139=CARTESIAN_POINT('Origin',(-84.7554693392931,239.849666791719,4.47202215993568));
#21140=CARTESIAN_POINT('',(-84.7554693392931,239.849666791719,4.47202215993568));
#21141=CARTESIAN_POINT('',(-84.7554693392931,9.84966679171878,4.47202215993567));
#21142=CARTESIAN_POINT('',(-84.7554693392931,239.849666791719,4.47202215993568));
#21143=CARTESIAN_POINT('',(-84.7554693392931,239.849666791719,4.47202215993568));
#21144=CARTESIAN_POINT('',(-84.7554693392931,9.84966679171878,4.47202215993567));
#21145=CARTESIAN_POINT('Origin',(-85.2126693392972,239.849666791719,4.47202215993632));
#21146=CARTESIAN_POINT('',(-85.2126693393053,239.849666791719,4.0148221599322));
#21147=CARTESIAN_POINT('',(-85.2126693393053,9.84966679171878,4.01482215993219));
#21148=CARTESIAN_POINT('',(-85.2126693393053,239.849666791719,4.0148221599322));
#21149=CARTESIAN_POINT('Origin',(-85.2126693392972,239.849666791719,4.47202215993632));
#21150=CARTESIAN_POINT('Origin',(-85.2126693392972,9.84966679171878,4.47202215993631));
#21151=CARTESIAN_POINT('Origin',(-0.0841906418746727,202.192779043648,-7.20792804602832));
#21152=CARTESIAN_POINT('',(-23.3221906418747,202.192779043648,20.5420719539717));
#21153=CARTESIAN_POINT('Origin',(-0.0841906418746727,202.192779043648,20.5420719539717));
#21154=CARTESIAN_POINT('',(-23.3221906418747,202.192779043648,10.7420719539717));
#21155=CARTESIAN_POINT('',(-23.3221906418747,202.192779043648,-7.20792804602832));
#21156=CARTESIAN_POINT('',(23.1538093581253,202.192779043648,10.7420719539717));
#21157=CARTESIAN_POINT('Origin',(-0.0841906418746727,202.192779043648,10.7420719539717));
#21158=CARTESIAN_POINT('Origin',(-0.0841906418746727,202.192779043648,10.7420719539717));
#21159=CARTESIAN_POINT('Ctrl Pts',(14.0241586786087,188.473338558213,27.7284299872279));
#21160=CARTESIAN_POINT('Ctrl Pts',(11.9693239783072,186.290220138357,27.6849750113662));
#21161=CARTESIAN_POINT('Ctrl Pts',(6.85662782853703,182.913108249038,27.5986514600192));
#21162=CARTESIAN_POINT('Ctrl Pts',(-3.24596344362391,181.583594544555,27.4561978874833));
#21163=CARTESIAN_POINT('Ctrl Pts',(-11.802486514201,185.167363320223,27.3290895822508));
#21164=CARTESIAN_POINT('Ctrl Pts',(-18.4499595667448,192.604743631396,27.1885470500847));
#21165=CARTESIAN_POINT('Ctrl Pts',(-20.7583957693377,200.479012341355,27.0765516300577));
#21166=CARTESIAN_POINT('Ctrl Pts',(-19.4980179641589,208.328558129778,26.9647821047382));
#21167=CARTESIAN_POINT('Ctrl Pts',(-16.0405679097878,215.484093150215,26.8531065259249));
#21168=CARTESIAN_POINT('Ctrl Pts',(-9.65587566549251,220.615345660007,26.741472255382));
#21169=CARTESIAN_POINT('Ctrl Pts',(0.0162401967840596,222.934454029531,
26.6017579262846));
#21170=CARTESIAN_POINT('Ctrl Pts',(9.05271865557014,221.043132038869,26.475752934827));
#21171=CARTESIAN_POINT('Ctrl Pts',(16.6125209058225,214.317248866973,26.3351061568867));
#21172=CARTESIAN_POINT('Ctrl Pts',(20.1522844668709,205.921228111393,26.2078251278908));
#21173=CARTESIAN_POINT('Ctrl Pts',(19.6767739010216,196.770353790308,26.0795882056446));
#21174=CARTESIAN_POINT('Ctrl Pts',(16.6978434379993,191.407234164514,25.993243957276));
#21175=CARTESIAN_POINT('Ctrl Pts',(14.6788045954104,189.189861513259,25.9497759060032));
#21176=CARTESIAN_POINT('Ctrl Pts',(14.0703141445081,188.431257459045,27.7854331048912));
#21177=CARTESIAN_POINT('Ctrl Pts',(12.0100079486225,186.239953543385,27.7494731571273));
#21178=CARTESIAN_POINT('Ctrl Pts',(6.88065726368912,182.850400352409,27.6776840506996));
#21179=CARTESIAN_POINT('Ctrl Pts',(-3.25581563558646,181.519966567782,27.5579743559443));
#21180=CARTESIAN_POINT('Ctrl Pts',(-11.8347884957654,185.121875298568,27.4497647139207));
#21181=CARTESIAN_POINT('Ctrl Pts',(-18.4899701826114,192.585450721745,27.3286496799417));
#21182=CARTESIAN_POINT('Ctrl Pts',(-20.7904418261698,200.478556853118,27.2308853230858));
#21183=CARTESIAN_POINT('Ctrl Pts',(-19.514480929481,208.334836155592,27.1318855640354));
#21184=CARTESIAN_POINT('Ctrl Pts',(-16.0407015733993,215.487879781633,27.0319211196244));
#21185=CARTESIAN_POINT('Ctrl Pts',(-9.64535756185656,220.602407146947,26.9303670435241));
#21186=CARTESIAN_POINT('Ctrl Pts',(0.0194762063770556,222.893365948533,
26.8007091651886));
#21187=CARTESIAN_POINT('Ctrl Pts',(9.02754950808686,220.979378529369,26.6812458374381));
#21188=CARTESIAN_POINT('Ctrl Pts',(16.5337511697368,214.255904533658,26.5437568626274));
#21189=CARTESIAN_POINT('Ctrl Pts',(20.022575966221,205.894370089129,26.4152015429877));
#21190=CARTESIAN_POINT('Ctrl Pts',(19.5130050779838,196.81309714728,26.2802995494134));
#21191=CARTESIAN_POINT('Ctrl Pts',(16.5373469356185,191.514257679329,26.1844859594208));
#21192=CARTESIAN_POINT('Ctrl Pts',(14.5296333685959,189.33015414858,26.1339147795883));
#21193=CARTESIAN_POINT('Ctrl Pts',(14.1715489371679,188.338959153092,27.8861697287838));
#21194=CARTESIAN_POINT('Ctrl Pts',(12.100862023352,186.128221439866,27.8639152785042));
#21195=CARTESIAN_POINT('Ctrl Pts',(6.93738901591701,182.706261955359,27.8191191074186));
#21196=CARTESIAN_POINT('Ctrl Pts',(-3.27768413925589,181.361399645026,27.7431306762572));
#21197=CARTESIAN_POINT('Ctrl Pts',(-11.9211282237583,184.995485665467,27.6729827157888));
#21198=CARTESIAN_POINT('Ctrl Pts',(-18.6161167484097,192.520343669844,27.5928874885671));
#21199=CARTESIAN_POINT('Ctrl Pts',(-20.9176987746787,200.470256857735,27.5268856478044));
#21200=CARTESIAN_POINT('Ctrl Pts',(-19.6164971868718,208.368215395027,27.4584963311685));
#21201=CARTESIAN_POINT('Ctrl Pts',(-16.1063752592765,215.547623032434,27.3883135063438));
#21202=CARTESIAN_POINT('Ctrl Pts',(-9.66919025710483,220.659494008401,27.3151330825908));
#21203=CARTESIAN_POINT('Ctrl Pts',(0.0253276141016255,222.917550713794,
27.2188716619824));
#21204=CARTESIAN_POINT('Ctrl Pts',(9.02806368285081,220.959128171247,27.1273479394325));
#21205=CARTESIAN_POINT('Ctrl Pts',(16.4795534048769,214.207823261359,27.0171090003994));
#21206=CARTESIAN_POINT('Ctrl Pts',(19.8962325544465,205.863687695792,26.9093422434592));
#21207=CARTESIAN_POINT('Ctrl Pts',(19.3193856504834,196.858887311567,26.789872380908));
#21208=CARTESIAN_POINT('Ctrl Pts',(16.3286244928933,191.651179707137,26.6988949602595));
#21209=CARTESIAN_POINT('Ctrl Pts',(14.3280214002333,189.519766284839,26.6485809106814));
#21210=CARTESIAN_POINT('Ctrl Pts',(14.3291158925763,188.195301397706,27.9820727698045));
#21211=CARTESIAN_POINT('Ctrl Pts',(12.2454303177404,185.951437208686,27.9734033800313));
#21212=CARTESIAN_POINT('Ctrl Pts',(7.03365463555422,182.468901884733,27.9558586518472));
#21213=CARTESIAN_POINT('Ctrl Pts',(-3.31212364729592,181.07619757546,27.9257646180003));
#21214=CARTESIAN_POINT('Ctrl Pts',(-12.0873833159716,184.743547319019,27.8976045771471));
#21215=CARTESIAN_POINT('Ctrl Pts',(-18.8937788319717,192.370450480983,27.865039529736));
#21216=CARTESIAN_POINT('Ctrl Pts',(-21.2394701147921,200.441011720537,27.8378542391749));
#21217=CARTESIAN_POINT('Ctrl Pts',(-19.9220286064381,208.463628243215,27.8092749873681));
#21218=CARTESIAN_POINT('Ctrl Pts',(-16.3580938596073,215.757182320798,27.7796462909165));
#21219=CARTESIAN_POINT('Ctrl Pts',(-9.81733213785799,220.948314699223,27.7482729261512));
#21220=CARTESIAN_POINT('Ctrl Pts',(0.0300357649466916,223.233777027928,
27.7062410868168));
#21221=CARTESIAN_POINT('Ctrl Pts',(9.16735091610986,221.232451158787,27.6655292639325));
#21222=CARTESIAN_POINT('Ctrl Pts',(16.7110057379168,214.367071962634,27.6152023523926));
#21223=CARTESIAN_POINT('Ctrl Pts',(20.1473871037979,205.900660717941,27.5647405016489));
#21224=CARTESIAN_POINT('Ctrl Pts',(19.5250018955094,196.790453967825,27.5071212504337));
#21225=CARTESIAN_POINT('Ctrl Pts',(16.4732135201787,191.548526039103,27.461679980854));
#21226=CARTESIAN_POINT('Ctrl Pts',(14.4411025902087,189.413415617956,27.4358720281197));
#21227=CARTESIAN_POINT('Ctrl Pts',(14.4813783854734,188.056479854272,28.0319966474709));
#21228=CARTESIAN_POINT('Ctrl Pts',(12.3865439534335,185.779316465938,28.0305297314573));
#21229=CARTESIAN_POINT('Ctrl Pts',(7.13028119761335,182.233679255042,28.0275522703639));
#21230=CARTESIAN_POINT('Ctrl Pts',(-3.34553130713523,180.783023463445,28.022410528537));
#21231=CARTESIAN_POINT('Ctrl Pts',(-12.2627956281947,184.474355359543,28.0175608338069));
#21232=CARTESIAN_POINT('Ctrl Pts',(-19.20051547471,192.202550185658,28.0119117316604));
#21233=CARTESIAN_POINT('Ctrl Pts',(-21.60978306145,200.404722838664,28.0071620802968));
#21234=CARTESIAN_POINT('Ctrl Pts',(-20.2889075595157,208.576950886224,28.0021282910025));
#21235=CARTESIAN_POINT('Ctrl Pts',(-16.6755242955113,216.017240025278,27.9968814343386));
#21236=CARTESIAN_POINT('Ctrl Pts',(-10.0168438504454,221.328066675662,27.9912803272382));
#21237=CARTESIAN_POINT('Ctrl Pts',(0.0318778535982806,223.68312678587,27.9837055792635));
#21238=CARTESIAN_POINT('Ctrl Pts',(9.37428125878649,221.658062578534,27.9763000887602));
#21239=CARTESIAN_POINT('Ctrl Pts',(17.1062041053749,214.649258833706,27.9670290760929));
#21240=CARTESIAN_POINT('Ctrl Pts',(20.6415976881961,205.985229895338,27.9576223716318));
#21241=CARTESIAN_POINT('Ctrl Pts',(20.019929071107,196.644619185895,27.9467379589825));
#21242=CARTESIAN_POINT('Ctrl Pts',(16.8965320281477,191.259727200754,27.9380150318889));
#21243=CARTESIAN_POINT('Ctrl Pts',(14.8125500564442,189.064076516063,27.9330179353446));
#21244=CARTESIAN_POINT('Ctrl Pts',(14.5750820036522,187.971047909244,28.0420719536091));
#21245=CARTESIAN_POINT('Ctrl Pts',(12.4737343368415,185.673075329697,28.042073373228));
#21246=CARTESIAN_POINT('Ctrl Pts',(7.19063533243026,182.087472471078,28.0420705465062));
#21247=CARTESIAN_POINT('Ctrl Pts',(-3.36612333940714,180.598232856216,28.0420696742434));
#21248=CARTESIAN_POINT('Ctrl Pts',(-12.3744325231871,184.302256964279,28.0420713724669));
#21249=CARTESIAN_POINT('Ctrl Pts',(-19.3989397368665,192.093430200907,28.0420711676311));
#21250=CARTESIAN_POINT('Ctrl Pts',(-21.8526845392685,200.380359566639,28.0420671936174));
#21251=CARTESIAN_POINT('Ctrl Pts',(-20.5328797804863,208.652060751289,28.0420703498817));
#21252=CARTESIAN_POINT('Ctrl Pts',(-16.889821178163,216.191950323798,28.0420762968034));
#21253=CARTESIAN_POINT('Ctrl Pts',(-10.1541025401843,221.587611146729,28.0420683284987));
#21254=CARTESIAN_POINT('Ctrl Pts',(0.0322999412346056,223.996859984717,
28.0420688833918));
#21255=CARTESIAN_POINT('Ctrl Pts',(9.52041559835428,221.962110942008,28.0420745468154));
#21256=CARTESIAN_POINT('Ctrl Pts',(17.3945770921366,214.856742386234,28.0420659647056));
#21257=CARTESIAN_POINT('Ctrl Pts',(21.0125931174485,206.050338600308,28.0420746475805));
#21258=CARTESIAN_POINT('Ctrl Pts',(20.4042810054884,196.533552232228,28.0420717553023));
#21259=CARTESIAN_POINT('Ctrl Pts',(17.2342128136369,191.030381125805,28.0420545017976));
#21260=CARTESIAN_POINT('Ctrl Pts',(15.1128820899091,188.781620131684,28.0420719583165));
#21261=CARTESIAN_POINT('Ctrl Pts',(14.6219347758098,187.928331058776,28.0420719539717));
#21262=CARTESIAN_POINT('Ctrl Pts',(12.5173309978808,185.619952754752,28.0420719539717));
#21263=CARTESIAN_POINT('Ctrl Pts',(7.22081531092759,182.014367433811,28.0420719539717));
#21264=CARTESIAN_POINT('Ctrl Pts',(-3.37641615457055,180.505830389753,28.0420719539717));
#21265=CARTESIAN_POINT('Ctrl Pts',(-12.4302544319052,184.216195671237,28.0420719539717));
#21266=CARTESIAN_POINT('Ctrl Pts',(-19.4981686598237,192.038853608394,28.0420719539717));
#21267=CARTESIAN_POINT('Ctrl Pts',(-21.9741590276324,200.368165357133,28.0420719539717));
#21268=CARTESIAN_POINT('Ctrl Pts',(-20.654907962531,208.689618941128,28.0420719539717));
#21269=CARTESIAN_POINT('Ctrl Pts',(-16.9970139671503,216.279342359579,28.0420719539717));
#21270=CARTESIAN_POINT('Ctrl Pts',(-10.2227840056469,221.717437604685,28.0420719539717));
#21271=CARTESIAN_POINT('Ctrl Pts',(0.0324898173138516,224.153823357867,
28.0420719539717));
#21272=CARTESIAN_POINT('Ctrl Pts',(9.59353187950217,222.114269087941,28.0420719539717));
#21273=CARTESIAN_POINT('Ctrl Pts',(17.538872628881,214.960609508152,28.0420719539717));
#21274=CARTESIAN_POINT('Ctrl Pts',(21.1983271285424,206.082968297105,28.0420719539717));
#21275=CARTESIAN_POINT('Ctrl Pts',(20.5967370493883,196.477966886558,28.0420719539717));
#21276=CARTESIAN_POINT('Ctrl Pts',(17.4033347663277,190.915625988801,28.0420719539717));
#21277=CARTESIAN_POINT('Ctrl Pts',(15.2632980228508,188.640156870998,28.0420719539717));
#21278=CARTESIAN_POINT('',(14.023671942139,188.472746230184,27.7284672598065));
#21279=CARTESIAN_POINT('',(14.6800001376633,189.189846692133,25.9499496933697));
#21280=CARTESIAN_POINT('Ctrl Pts',(14.0236717663321,188.472746386904,27.7284677006632));
#21281=CARTESIAN_POINT('Ctrl Pts',(13.6277323938217,188.052125936283,27.7200992374459));
#21282=CARTESIAN_POINT('Ctrl Pts',(13.2130836350919,187.649875046521,27.711743173755));
#21283=CARTESIAN_POINT('Ctrl Pts',(12.7817089958835,187.267057206474,27.703391023486));
#21284=CARTESIAN_POINT('Ctrl Pts',(12.3298889360086,186.866095342494,27.69464301493));
#21285=CARTESIAN_POINT('Ctrl Pts',(11.8597199316984,186.486451766105,27.6858993039024));
#21286=CARTESIAN_POINT('Ctrl Pts',(11.373422566609,186.129347154347,27.677154434584));
#21287=CARTESIAN_POINT('Ctrl Pts',(10.8785942035328,185.765977942075,27.6682561561214));
#21288=CARTESIAN_POINT('Ctrl Pts',(10.367066266819,185.425944826025,27.6593567029186));
#21289=CARTESIAN_POINT('Ctrl Pts',(9.84112246530967,185.110541134324,27.6504544171866));
#21290=CARTESIAN_POINT('Ctrl Pts',(9.29946794179999,184.785715866204,27.6412862069663));
#21291=CARTESIAN_POINT('Ctrl Pts',(8.74252306322057,184.487012712602,27.6321150087445));
#21292=CARTESIAN_POINT('Ctrl Pts',(8.17272936284656,184.215862240252,27.6229430077495));
#21293=CARTESIAN_POINT('Ctrl Pts',(7.66460494904252,183.974058628303,27.6147637007022));
#21294=CARTESIAN_POINT('Ctrl Pts',(7.14626142057997,183.754166282154,27.6065838251002));
#21295=CARTESIAN_POINT('Ctrl Pts',(6.61940072470011,183.557218204198,27.5984073167709));
#21296=CARTESIAN_POINT('Ctrl Pts',(6.43653453878357,183.488860203457,27.5955693618732));
#21297=CARTESIAN_POINT('Ctrl Pts',(6.25266292757845,183.423256938343,27.5927522103538));
#21298=CARTESIAN_POINT('Ctrl Pts',(6.06786006736106,183.360455086188,27.5899532058528));
#21299=CARTESIAN_POINT('Ctrl Pts',(5.4048402484134,183.13513999855,27.5799111780654));
#21300=CARTESIAN_POINT('Ctrl Pts',(4.72983168251856,182.945886822136,27.5701037282688));
#21301=CARTESIAN_POINT('Ctrl Pts',(4.04690717521987,182.793020736545,27.5603997337823));
#21302=CARTESIAN_POINT('Ctrl Pts',(3.38115952944899,182.643999526275,27.550939813374));
#21303=CARTESIAN_POINT('Ctrl Pts',(2.70789016284498,182.529558634741,27.5415780541571));
#21304=CARTESIAN_POINT('Ctrl Pts',(2.03088864816997,182.449955778719,27.5321819663713));
#21305=CARTESIAN_POINT('Ctrl Pts',(1.37165963385705,182.372442640011,27.5230325426919));
#21306=CARTESIAN_POINT('Ctrl Pts',(0.708892822968706,182.327962712365,27.5138504084989));
#21307=CARTESIAN_POINT('Ctrl Pts',(0.046088265756478,182.316705668807,27.5045049760534));
#21308=CARTESIAN_POINT('Ctrl Pts',(-0.59444938521484,182.305826805408,27.4954735032296));
#21309=CARTESIAN_POINT('Ctrl Pts',(-1.23502149399911,182.325976062216,27.4862893681547));
#21310=CARTESIAN_POINT('Ctrl Pts',(-1.87248071907569,182.377277195206,27.4768291650505));
#21311=CARTESIAN_POINT('Ctrl Pts',(-1.96804733735493,182.384968158958,27.4754109102299));
#21312=CARTESIAN_POINT('Ctrl Pts',(-2.06354402678322,182.393359185016,27.4739864425941));
#21313=CARTESIAN_POINT('Ctrl Pts',(-2.15896022263318,182.402450595713,27.472555338325));
#21314=CARTESIAN_POINT('Ctrl Pts',(-2.5777516008262,182.442353720981,27.4662740762829));
#21315=CARTESIAN_POINT('Ctrl Pts',(-2.99513940510404,182.495672249557,27.4600111965044));
#21316=CARTESIAN_POINT('Ctrl Pts',(-3.41026976117993,182.562449745581,27.4537692851643));
#21317=CARTESIAN_POINT('Ctrl Pts',(-4.22385732243706,182.693322709557,27.4415361604351));
#21318=CARTESIAN_POINT('Ctrl Pts',(-5.02877156335247,182.875888443528,27.4293834173867));
#21319=CARTESIAN_POINT('Ctrl Pts',(-5.81915785955549,183.10746159767,27.4173325951275));
#21320=CARTESIAN_POINT('Ctrl Pts',(-6.63108627002715,183.345346317906,27.4049533256377));
#21321=CARTESIAN_POINT('Ctrl Pts',(-7.42768448427209,183.634946138174,27.3926816242257));
#21322=CARTESIAN_POINT('Ctrl Pts',(-8.2026490591516,183.973387463357,27.3805434821094));
#21323=CARTESIAN_POINT('Ctrl Pts',(-9.0209959893319,184.330774663349,27.3677258493287));
#21324=CARTESIAN_POINT('Ctrl Pts',(-9.81521988843942,184.742624453225,27.3550571551132));
#21325=CARTESIAN_POINT('Ctrl Pts',(-10.577938479635,185.205597565211,27.3425707456201));
#21326=CARTESIAN_POINT('Ctrl Pts',(-11.1362062278356,185.544468230867,27.3334313857155));
#21327=CARTESIAN_POINT('Ctrl Pts',(-11.677596147855,185.910728831577,27.3243897438724));
#21328=CARTESIAN_POINT('Ctrl Pts',(-12.1992231383502,186.303084456815,27.3154596985013));
#21329=CARTESIAN_POINT('Ctrl Pts',(-12.4504930610226,186.492083817296,27.3111580579598));
#21330=CARTESIAN_POINT('Ctrl Pts',(-12.6971773258926,186.687138399177,27.3068823214085));
#21331=CARTESIAN_POINT('Ctrl Pts',(-12.9390561071592,186.887969790698,27.3026340881867));
#21332=CARTESIAN_POINT('Ctrl Pts',(-13.5637999562477,187.406693160724,27.2916614118695));
#21333=CARTESIAN_POINT('Ctrl Pts',(-14.1562855745214,187.964004460306,27.2804806409206));
#21334=CARTESIAN_POINT('Ctrl Pts',(-14.712691892661,188.554992017576,27.2690474752212));
#21335=CARTESIAN_POINT('Ctrl Pts',(-15.2572874350299,189.133434746913,27.2578570000737));
#21336=CARTESIAN_POINT('Ctrl Pts',(-15.7673191506815,189.744138763056,27.2464247266398));
#21337=CARTESIAN_POINT('Ctrl Pts',(-16.2392525395697,190.382510698609,27.234710355608));
#21338=CARTESIAN_POINT('Ctrl Pts',(-16.4562580118452,190.676048317738,27.2293238271741));
#21339=CARTESIAN_POINT('Ctrl Pts',(-16.6652087854662,190.975436157377,27.2238776708977));
#21340=CARTESIAN_POINT('Ctrl Pts',(-16.8657647256347,191.280228914905,27.2183680628104));
#21341=CARTESIAN_POINT('Ctrl Pts',(-17.3824908553108,192.065517956048,27.2041727292761));
#21342=CARTESIAN_POINT('Ctrl Pts',(-17.8438524214569,192.886804573584,27.1902745472864));
#21343=CARTESIAN_POINT('Ctrl Pts',(-18.2439531400874,193.736692717046,27.176584260919));
#21344=CARTESIAN_POINT('Ctrl Pts',(-18.6976288368327,194.700384051968,27.1610607941588));
#21345=CARTESIAN_POINT('Ctrl Pts',(-19.0725388659843,195.700847954837,27.1458046751475));
#21346=CARTESIAN_POINT('Ctrl Pts',(-19.3660871396972,196.724530926124,27.1306793433283));
#21347=CARTESIAN_POINT('Ctrl Pts',(-19.6321276166096,197.652286700137,27.1169713748236));
#21348=CARTESIAN_POINT('Ctrl Pts',(-19.8313402268955,198.599113151917,27.103370682258));
#21349=CARTESIAN_POINT('Ctrl Pts',(-19.9618310853593,199.554934912932,27.0897718133114));
#21350=CARTESIAN_POINT('Ctrl Pts',(-20.0923219438232,200.510756673947,27.0761729443647));
#21351=CARTESIAN_POINT('Ctrl Pts',(-20.154090652521,201.475572782108,27.0625758215064));
#21352=CARTESIAN_POINT('Ctrl Pts',(-20.1452885640196,202.439334534077,27.0488725382651));
#21353=CARTESIAN_POINT('Ctrl Pts',(-20.1431201924835,202.676754727044,27.0454967701929));
#21354=CARTESIAN_POINT('Ctrl Pts',(-20.1366700827047,202.914146493898,27.0421202926517));
#21355=CARTESIAN_POINT('Ctrl Pts',(-20.1259074913628,203.151357477594,27.0387431891881));
#21356=CARTESIAN_POINT('Ctrl Pts',(-20.0903569717526,203.934902393469,27.0275880891667));
#21357=CARTESIAN_POINT('Ctrl Pts',(-20.0077495653561,204.716474890783,27.0164261422248));
#21358=CARTESIAN_POINT('Ctrl Pts',(-19.8796176150845,205.490706231202,27.0052605173871));
#21359=CARTESIAN_POINT('Ctrl Pts',(-19.8041199864805,205.946897134944,26.9986815322446));
#21360=CARTESIAN_POINT('Ctrl Pts',(-19.7128182776467,206.400539286229,26.9921012747532));
#21361=CARTESIAN_POINT('Ctrl Pts',(-19.6060343497929,206.850535168793,26.9855204280754));
#21362=CARTESIAN_POINT('Ctrl Pts',(-19.4949622494736,207.318601747875,26.9786753112393));
#21363=CARTESIAN_POINT('Ctrl Pts',(-19.367139493339,207.782723231066,26.9718295568335));
#21364=CARTESIAN_POINT('Ctrl Pts',(-19.2229356163214,208.241666651216,26.9649838217448));
#21365=CARTESIAN_POINT('Ctrl Pts',(-19.0191029852576,208.890384610632,26.9553073537916));
#21366=CARTESIAN_POINT('Ctrl Pts',(-18.7825206813817,209.528815817445,26.9456434435452));
#21367=CARTESIAN_POINT('Ctrl Pts',(-18.5142621554451,210.153433145295,26.9359856192825));
#21368=CARTESIAN_POINT('Ctrl Pts',(-18.2503221697023,210.767995116929,26.9264832707949));
#21369=CARTESIAN_POINT('Ctrl Pts',(-17.9557179849359,211.369183689405,26.9169868113554));
#21370=CARTESIAN_POINT('Ctrl Pts',(-17.6315150509817,211.953665389838,26.9074900532357));
#21371=CARTESIAN_POINT('Ctrl Pts',(-17.554433580256,212.092629922121,26.9052321338699));
#21372=CARTESIAN_POINT('Ctrl Pts',(-17.4756791224284,212.230650186663,26.9029741976099));
#21373=CARTESIAN_POINT('Ctrl Pts',(-17.3952663290342,212.367681669394,26.9007161613338));
#21374=CARTESIAN_POINT('Ctrl Pts',(-17.1637288307953,212.76224483966,26.8942144587036));
#21375=CARTESIAN_POINT('Ctrl Pts',(-16.9184420730762,213.148609674924,26.8877119263276));
#21376=CARTESIAN_POINT('Ctrl Pts',(-16.6602066601609,213.525981239003,26.8812065838737));
#21377=CARTESIAN_POINT('Ctrl Pts',(-16.1060533616607,214.335791538195,26.8672466202189));
#21378=CARTESIAN_POINT('Ctrl Pts',(-15.491784823788,215.104902772021,26.8533324330877));
#21379=CARTESIAN_POINT('Ctrl Pts',(-14.8248725470241,215.825544141847,26.8394214619449));
#21380=CARTESIAN_POINT('Ctrl Pts',(-14.1395716302315,216.566055613336,26.8251269263519));
#21381=CARTESIAN_POINT('Ctrl Pts',(-13.3986844548237,217.255386561365,26.81083575544));
#21382=CARTESIAN_POINT('Ctrl Pts',(-12.6103681332699,217.885128600977,26.79650170525));
#21383=CARTESIAN_POINT('Ctrl Pts',(-11.9941450048838,218.377394965526,26.7852968462245));
#21384=CARTESIAN_POINT('Ctrl Pts',(-11.3489415776858,218.833250039167,26.7740657796086));
#21385=CARTESIAN_POINT('Ctrl Pts',(-10.6786707262576,219.24869218834,26.7627865815816));
#21386=CARTESIAN_POINT('Ctrl Pts',(-9.81946995610424,219.781235433751,26.7483281046676));
#21387=CARTESIAN_POINT('Ctrl Pts',(-8.91907832592578,220.247370498869,26.7337904893741));
#21388=CARTESIAN_POINT('Ctrl Pts',(-7.98870551126431,220.643448791571,26.7191282942232));
#21389=CARTESIAN_POINT('Ctrl Pts',(-7.8619520788896,220.69741025981,26.7171307255795));
#21390=CARTESIAN_POINT('Ctrl Pts',(-7.73464218932534,220.750071465728,26.7151308462168));
#21391=CARTESIAN_POINT('Ctrl Pts',(-7.60680421266399,220.80142325312,26.7131285428626));
#21392=CARTESIAN_POINT('Ctrl Pts',(-6.84913639337038,221.105774102423,26.70126132738));
#21393=CARTESIAN_POINT('Ctrl Pts',(-6.0726237775929,221.364220151585,26.6895078302921));
#21394=CARTESIAN_POINT('Ctrl Pts',(-5.2831952898706,221.574732227642,26.6778576911366));
#21395=CARTESIAN_POINT('Ctrl Pts',(-4.47635577831977,221.789887195144,26.6659506055274));
#21396=CARTESIAN_POINT('Ctrl Pts',(-3.65602504404594,221.954969968887,26.6541514889815));
#21397=CARTESIAN_POINT('Ctrl Pts',(-2.8285720943966,222.067851634519,26.6424485626315));
#21398=CARTESIAN_POINT('Ctrl Pts',(-2.51772625442939,222.110257424703,26.638052172513));
#21399=CARTESIAN_POINT('Ctrl Pts',(-2.20587562876986,222.145296754047,26.6336693499674));
#21400=CARTESIAN_POINT('Ctrl Pts',(-1.89335894707492,222.172858312059,26.6292994445456));
#21401=CARTESIAN_POINT('Ctrl Pts',(-1.77310675431058,222.18346362685,26.6276179640361));
#21402=CARTESIAN_POINT('Ctrl Pts',(-1.65275734828635,222.192962203715,26.6259354268019));
#21403=CARTESIAN_POINT('Ctrl Pts',(-1.53232971324734,222.201347868276,26.6242518035752));
#21404=CARTESIAN_POINT('Ctrl Pts',(-0.250248729325936,222.290622236809,
26.6063278335298));
#21405=CARTESIAN_POINT('Ctrl Pts',(1.04070225797322,222.253761733724,26.5882807125359));
#21406=CARTESIAN_POINT('Ctrl Pts',(2.31676453895744,222.094764735877,26.5700755470588));
#21407=CARTESIAN_POINT('Ctrl Pts',(3.4549901230994,221.952942151315,26.5538368528992));
#21408=CARTESIAN_POINT('Ctrl Pts',(4.58137018495711,221.71394344861,26.53747241656));
#21409=CARTESIAN_POINT('Ctrl Pts',(5.67900371312028,221.380596316794,26.5209580867942));
#21410=CARTESIAN_POINT('Ctrl Pts',(6.44281349116294,221.148630189457,26.5094662671391));
#21411=CARTESIAN_POINT('Ctrl Pts',(7.19270243662834,220.870977108288,26.4979018759691));
#21412=CARTESIAN_POINT('Ctrl Pts',(7.922960562297,220.548587395278,26.4862569706405));
#21413=CARTESIAN_POINT('Ctrl Pts',(8.45570299502013,220.313395654225,26.4777617071501));
#21414=CARTESIAN_POINT('Ctrl Pts',(8.97799741750831,220.054394492205,26.4692235966552));
#21415=CARTESIAN_POINT('Ctrl Pts',(9.48805107506086,219.772936227062,26.4606396155263));
#21416=CARTESIAN_POINT('Ctrl Pts',(10.068613199174,219.452569916888,26.4508690075838));
#21417=CARTESIAN_POINT('Ctrl Pts',(10.6335764128415,219.102840715917,26.4413481566222));
#21418=CARTESIAN_POINT('Ctrl Pts',(11.180148074108,218.725743384166,26.4319676539295));
#21419=CARTESIAN_POINT('Ctrl Pts',(11.4610862874241,218.531915093868,26.4271460690336));
#21420=CARTESIAN_POINT('Ctrl Pts',(11.7371656334601,218.330857108417,26.422361597473));
#21421=CARTESIAN_POINT('Ctrl Pts',(12.0080081413689,218.122845457078,26.4175996453363));
#21422=CARTESIAN_POINT('Ctrl Pts',(12.553974784884,217.703533791527,26.4080004614982));
#21423=CARTESIAN_POINT('Ctrl Pts',(13.0786597926327,217.255963286214,26.3984925011781));
#21424=CARTESIAN_POINT('Ctrl Pts',(13.5789858193956,216.782432717652,26.3889599964763));
#21425=CARTESIAN_POINT('Ctrl Pts',(14.0906427419448,216.298178090702,26.3792116089069));
#21426=CARTESIAN_POINT('Ctrl Pts',(14.5768240995407,215.786775076672,26.3694374732992));
#21427=CARTESIAN_POINT('Ctrl Pts',(15.0342738291511,215.250723072687,26.3595189666152));
#21428=CARTESIAN_POINT('Ctrl Pts',(15.1921187710865,215.06575608732,26.3560965444117));
#21429=CARTESIAN_POINT('Ctrl Pts',(15.3465432109017,214.877854625621,26.3526569830067));
#21430=CARTESIAN_POINT('Ctrl Pts',(15.4974145559312,214.6871221681,26.3491955722702));
#21431=CARTESIAN_POINT('Ctrl Pts',(15.6940653737524,214.438515027035,26.3446838523542));
#21432=CARTESIAN_POINT('Ctrl Pts',(15.8846796120376,214.185098168058,26.3401350025827));
#21433=CARTESIAN_POINT('Ctrl Pts',(16.0691010801889,213.92721031205,26.3355388185118));
#21434=CARTESIAN_POINT('Ctrl Pts',(16.4899786502431,213.338671378536,26.3250496341305));
#21435=CARTESIAN_POINT('Ctrl Pts',(16.8784042009166,212.726904149887,26.3146022717419));
#21436=CARTESIAN_POINT('Ctrl Pts',(17.2326050462695,212.095752039134,26.3041785804121));
#21437=CARTESIAN_POINT('Ctrl Pts',(17.5793474667862,211.477890129802,26.2939743812696));
#21438=CARTESIAN_POINT('Ctrl Pts',(17.8932915514872,210.841450156867,26.2837928641126));
#21439=CARTESIAN_POINT('Ctrl Pts',(18.1727258953792,210.190025130875,26.2736167104057));
#21440=CARTESIAN_POINT('Ctrl Pts',(18.4463057169758,209.552248328237,26.2636537606948));
#21441=CARTESIAN_POINT('Ctrl Pts',(18.6868068648583,208.900106993892,26.253695949512));
#21442=CARTESIAN_POINT('Ctrl Pts',(18.8925737391361,208.236973660837,26.2437267811384));
#21443=CARTESIAN_POINT('Ctrl Pts',(19.0912573781424,207.596667760191,26.2341007873661));
#21444=CARTESIAN_POINT('Ctrl Pts',(19.2575569550641,206.946112973271,26.224464202143));
#21445=CARTESIAN_POINT('Ctrl Pts',(19.3899342617213,206.288356401335,26.2148019850042));
#21446=CARTESIAN_POINT('Ctrl Pts',(19.4095574349725,206.190852746863,26.2133696899554));
#21447=CARTESIAN_POINT('Ctrl Pts',(19.4284351077321,206.093190869529,26.2119368313577));
#21448=CARTESIAN_POINT('Ctrl Pts',(19.4465621757051,205.995380729042,26.2105033599019));
#21449=CARTESIAN_POINT('Ctrl Pts',(19.4589053237038,205.928779498132,26.209527275388));
#21450=CARTESIAN_POINT('Ctrl Pts',(19.4709004479569,205.862109524168,26.2085509067165));
#21451=CARTESIAN_POINT('Ctrl Pts',(19.4825476090366,205.795374281257,26.2075742382993));
#21452=CARTESIAN_POINT('Ctrl Pts',(19.6101454021698,205.064271683693,26.1968745721917));
#21453=CARTESIAN_POINT('Ctrl Pts',(19.695953385659,204.325399240509,26.1861649493625));
#21454=CARTESIAN_POINT('Ctrl Pts',(19.7400232447438,203.583501982775,26.1754633554578));
#21455=CARTESIAN_POINT('Ctrl Pts',(19.7825783252187,202.867105376055,26.1651295990246));
#21456=CARTESIAN_POINT('Ctrl Pts',(19.7862150395639,202.147888520878,26.1548033420067));
#21457=CARTESIAN_POINT('Ctrl Pts',(19.7509865573543,201.430174908741,26.14449740281));
#21458=CARTESIAN_POINT('Ctrl Pts',(19.715935230068,200.716070492681,26.1342432895152));
#21459=CARTESIAN_POINT('Ctrl Pts',(19.642408362074,200.003454237205,26.1240093231156));
#21460=CARTESIAN_POINT('Ctrl Pts',(19.5304683050079,199.29663516049,26.113804366351));
#21461=CARTESIAN_POINT('Ctrl Pts',(19.4190488428689,198.593103257603,26.1036468693506));
#21462=CARTESIAN_POINT('Ctrl Pts',(19.2695723766473,197.895314793362,26.093518150678));
#21463=CARTESIAN_POINT('Ctrl Pts',(19.0821142190397,197.207568634399,26.0834226844893));
#21464=CARTESIAN_POINT('Ctrl Pts',(19.0591212995609,197.123212251851,26.0821844122042));
#21465=CARTESIAN_POINT('Ctrl Pts',(19.0355569824501,197.039007012256,26.0809466344671));
#21466=CARTESIAN_POINT('Ctrl Pts',(19.0114214243932,196.954960899265,26.0797093546331));
#21467=CARTESIAN_POINT('Ctrl Pts',(18.9684660136406,196.805379302803,26.0775072980923));
#21468=CARTESIAN_POINT('Ctrl Pts',(18.9237100163505,196.656304288173,26.0752974212048));
#21469=CARTESIAN_POINT('Ctrl Pts',(18.8771537263037,196.507779234097,26.0730806178506));
#21470=CARTESIAN_POINT('Ctrl Pts',(18.6909239664702,195.913664343884,26.064213185419));
#21471=CARTESIAN_POINT('Ctrl Pts',(18.4758892041954,195.328345449016,26.055235458033));
#21472=CARTESIAN_POINT('Ctrl Pts',(18.2333415131719,194.754243626431,26.0462004728705));
#21473=CARTESIAN_POINT('Ctrl Pts',(17.9986557521548,194.198750714639,26.0374583473129));
#21474=CARTESIAN_POINT('Ctrl Pts',(17.7382111166294,193.653759320128,26.0286626355275));
#21475=CARTESIAN_POINT('Ctrl Pts',(17.4531699773175,193.121509875617,26.0198548480043));
#21476=CARTESIAN_POINT('Ctrl Pts',(17.1734236218008,192.599147234607,26.0112106696035));
#21477=CARTESIAN_POINT('Ctrl Pts',(16.8699855139422,192.089057403229,26.0025549053365));
#21478=CARTESIAN_POINT('Ctrl Pts',(16.5439551524898,191.593407004763,25.9939198961028));
#21479=CARTESIAN_POINT('Ctrl Pts',(16.2265047341343,191.110800336937,25.9855121291649));
#21480=CARTESIAN_POINT('Ctrl Pts',(15.8876350453016,190.641883112923,25.9771240837015));
#21481=CARTESIAN_POINT('Ctrl Pts',(15.5283690584397,190.188703058947,25.9687783695536));
#21482=CARTESIAN_POINT('Ctrl Pts',(15.2570622315007,189.846475163816,25.9624759381886));
#21483=CARTESIAN_POINT('Ctrl Pts',(14.9741238848962,189.513222840478,25.9561975134277));
#21484=CARTESIAN_POINT('Ctrl Pts',(14.6800001376633,189.189846692133,25.9499496933697));
#21485=CARTESIAN_POINT('',(14.8967471677744,189.527056114665,26.0163934379068));
#21486=CARTESIAN_POINT('Ctrl Pts',(14.6791532561823,189.19060861969,25.9499419362312));
#21487=CARTESIAN_POINT('Ctrl Pts',(14.6978608588729,189.211835171395,25.9507726608135));
#21488=CARTESIAN_POINT('Ctrl Pts',(14.7187508020026,189.235673956267,25.951725471116));
#21489=CARTESIAN_POINT('Ctrl Pts',(14.7398373573819,189.26006270889,25.9528138037254));
#21490=CARTESIAN_POINT('Ctrl Pts',(14.7606801650982,189.284169542473,25.9538895558765));
#21491=CARTESIAN_POINT('Ctrl Pts',(14.7817147855947,189.308813807223,25.955097656493));
#21492=CARTESIAN_POINT('Ctrl Pts',(14.8010626612336,189.331967303552,25.9564516743137));
#21493=CARTESIAN_POINT('Ctrl Pts',(14.8083520521237,189.340690477526,25.9569618060383));
#21494=CARTESIAN_POINT('Ctrl Pts',(14.8154024329322,189.349201673057,25.9574926607789));
#21495=CARTESIAN_POINT('Ctrl Pts',(14.8221147529873,189.357391188909,25.9580450202203));
#21496=CARTESIAN_POINT('Ctrl Pts',(14.8381691510265,189.376978715451,25.9593661429113));
#21497=CARTESIAN_POINT('Ctrl Pts',(14.8540323113221,189.396846886089,25.9609460069053));
#21498=CARTESIAN_POINT('Ctrl Pts',(14.8674858531646,189.414861193658,25.9629934683963));
#21499=CARTESIAN_POINT('Ctrl Pts',(14.8715849793757,189.420349928238,25.9636173043469));
#21500=CARTESIAN_POINT('Ctrl Pts',(14.8754606841231,189.42566631249,25.9642846101741));
#21501=CARTESIAN_POINT('Ctrl Pts',(14.8790509274711,189.430749374859,25.9650015033671));
#21502=CARTESIAN_POINT('Ctrl Pts',(14.8920015886409,189.449084905927,25.9675874675866));
#21503=CARTESIAN_POINT('Ctrl Pts',(14.9003892960285,189.463160028276,25.9706353593599));
#21504=CARTESIAN_POINT('Ctrl Pts',(14.9053532172225,189.474624978373,25.9744811867135));
#21505=CARTESIAN_POINT('Ctrl Pts',(14.9088239891067,189.48264126729,25.9771701877932));
#21506=CARTESIAN_POINT('Ctrl Pts',(14.9106977444983,189.48956234646,25.9803095305741));
#21507=CARTESIAN_POINT('Ctrl Pts',(14.9111164595003,189.495754967233,25.9840788787039));
#21508=CARTESIAN_POINT('Ctrl Pts',(14.9114248227135,189.500315530932,25.9868548200836));
#21509=CARTESIAN_POINT('Ctrl Pts',(14.9109416896752,189.504464036964,25.9899634864594));
#21510=CARTESIAN_POINT('Ctrl Pts',(14.9097446486419,189.50832702941,25.9934568632786));
#21511=CARTESIAN_POINT('Ctrl Pts',(14.9083276562292,189.512899830871,25.9975921337579));
#21512=CARTESIAN_POINT('Ctrl Pts',(14.9059745315957,189.516846586738,26.0020708744515));
#21513=CARTESIAN_POINT('Ctrl Pts',(14.9032304697731,189.520283189756,26.0065739762661));
#21514=CARTESIAN_POINT('Ctrl Pts',(14.9014500316024,189.522512971585,26.0094957378282));
#21515=CARTESIAN_POINT('Ctrl Pts',(14.8993170403013,189.524763935843,26.0127340862199));
#21516=CARTESIAN_POINT('Ctrl Pts',(14.8967655567844,189.527056354575,26.0163790402547));
#21517=CARTESIAN_POINT('Ctrl Pts',(14.8966790633506,189.527101913681,26.0163451115864));
#21518=CARTESIAN_POINT('Ctrl Pts',(14.870849179412,189.550307181917,26.0531176670801));
#21519=CARTESIAN_POINT('Ctrl Pts',(14.8468548798524,189.571863409685,26.0920181667095));
#21520=CARTESIAN_POINT('Ctrl Pts',(14.8016878408254,189.612441313296,26.1752793571052));
#21521=CARTESIAN_POINT('Ctrl Pts',(14.780689267606,189.631306535824,26.2198075326749));
#21522=CARTESIAN_POINT('Ctrl Pts',(14.7430792374403,189.665096032695,26.3122028518339));
#21523=CARTESIAN_POINT('Ctrl Pts',(14.7264673073647,189.68002073337,26.3600711740254));
#21524=CARTESIAN_POINT('Ctrl Pts',(14.6983817420259,189.705254109328,26.4570291951703));
#21525=CARTESIAN_POINT('Ctrl Pts',(14.6868499975843,189.71561499457,26.5057386126252));
#21526=CARTESIAN_POINT('Ctrl Pts',(14.6707323136212,189.730096202022,26.59279173876));
#21527=CARTESIAN_POINT('Ctrl Pts',(14.6651463984063,189.735114965144,26.6308382737903));
#21528=CARTESIAN_POINT('Ctrl Pts',(14.6555474516803,189.743738955336,26.7195457490623));
#21529=CARTESIAN_POINT('Ctrl Pts',(14.6525767859777,189.746407543366,26.7704190028294));
#21530=CARTESIAN_POINT('Ctrl Pts',(14.6518826428992,189.747030717647,26.8363043289026));
#21531=CARTESIAN_POINT('Ctrl Pts',(14.6519314642487,189.74698674891,26.8511340658563));
#21532=CARTESIAN_POINT('Ctrl Pts',(14.6530526142182,189.745979026677,26.9168505512613));
#21533=CARTESIAN_POINT('Ctrl Pts',(14.6563143466738,189.743048311055,26.9675227716511));
#21534=CARTESIAN_POINT('Ctrl Pts',(14.6676432520988,189.732869869792,27.0695531069308));
#21535=CARTESIAN_POINT('Ctrl Pts',(14.6758692372079,189.725479474624,27.1208776549708));
#21536=CARTESIAN_POINT('Ctrl Pts',(14.6971529289291,189.706358100115,27.2217796244038));
#21537=CARTESIAN_POINT('Ctrl Pts',(14.7102108181327,189.694626956231,27.2713583289204));
#21538=CARTESIAN_POINT('Ctrl Pts',(14.7412300406659,189.666759449788,27.3683508706526));
#21539=CARTESIAN_POINT('Ctrl Pts',(14.7591208267374,189.650686445866,27.4154377129645));
#21540=CARTESIAN_POINT('Ctrl Pts',(14.7989396414221,189.614912788767,27.5046938698777));
#21541=CARTESIAN_POINT('Ctrl Pts',(14.820754722451,189.595313622556,27.5469583885765));
#21542=CARTESIAN_POINT('Ctrl Pts',(14.8683170107472,189.552582609803,27.6274839468783));
#21543=CARTESIAN_POINT('Ctrl Pts',(14.8940648681727,189.529450177325,27.6657458161414));
#21544=CARTESIAN_POINT('Ctrl Pts',(14.9491736898871,189.479939527106,27.737787703034));
#21545=CARTESIAN_POINT('Ctrl Pts',(14.9783635274568,189.453715027183,27.7713407392394));
#21546=CARTESIAN_POINT('Ctrl Pts',(15.0396015286481,189.398698362988,27.833102758411));
#21547=CARTESIAN_POINT('Ctrl Pts',(15.0716503633911,189.369905593743,27.861312545189));
#21548=CARTESIAN_POINT('Ctrl Pts',(15.1390857281685,189.309321524612,27.9125421351474));
#21549=CARTESIAN_POINT('Ctrl Pts',(15.1745361298468,189.277472841112,27.9354165065125));
#21550=CARTESIAN_POINT('Ctrl Pts',(15.2462486134056,189.213047144677,27.9741031913163));
#21551=CARTESIAN_POINT('Ctrl Pts',(15.2822188839482,189.180732245089,27.9900311642728));
#21552=CARTESIAN_POINT('Ctrl Pts',(15.3551789986573,189.115187939257,28.0156701529352));
#21553=CARTESIAN_POINT('Ctrl Pts',(15.3921662912022,189.081960817372,28.0253996771685));
#21554=CARTESIAN_POINT('Ctrl Pts',(15.4649194521232,189.016605684724,28.0382042066115));
#21555=CARTESIAN_POINT('Ctrl Pts',(15.5006511704557,188.984508253537,28.0415951057816));
#21556=CARTESIAN_POINT('Ctrl Pts',(15.5391101212722,188.949962080681,28.0420563235531));
#21557=CARTESIAN_POINT('Ctrl Pts',(15.5417049339333,188.947631267767,28.0420719173201));
#21558=CARTESIAN_POINT('Ctrl Pts',(15.5442998326215,188.945300382729,28.0420719539717));
#21559=CARTESIAN_POINT('Origin',(14.6201620028046,187.926337817586,26.8419813143824));
#21560=CARTESIAN_POINT('Ctrl Pts',(1.51945393484831,182.58548852896,10.9908198294178));
#21561=CARTESIAN_POINT('Ctrl Pts',(4.7775667497,182.8519608543,11.0867942610776));
#21562=CARTESIAN_POINT('Ctrl Pts',(11.1548073807304,185.040891823655,11.2787348596607));
#21563=CARTESIAN_POINT('Ctrl Pts',(17.987910343839,192.502116980243,11.5666416251675));
#21564=CARTESIAN_POINT('Ctrl Pts',(20.4214937396968,202.320637619123,11.854540125938));
#21565=CARTESIAN_POINT('Ctrl Pts',(17.8653418816924,212.108547779238,12.1424386267086));
#21566=CARTESIAN_POINT('Ctrl Pts',(10.9406753766876,219.483117640528,12.4303371274792));
#21567=CARTESIAN_POINT('Ctrl Pts',(1.33309653851117,222.649971289652,12.7182356282498));
#21568=CARTESIAN_POINT('Ctrl Pts',(-8.6194561401318,220.838263357735,13.0061341290203));
#21569=CARTESIAN_POINT('Ctrl Pts',(-16.4948174627108,214.488966056863,13.2940326297909));
#21570=CARTESIAN_POINT('Ctrl Pts',(-20.3764603785073,205.147227295193,13.5819311305615));
#21571=CARTESIAN_POINT('Ctrl Pts',(-19.3197195089326,195.086491502487,13.869829631332));
#21572=CARTESIAN_POINT('Ctrl Pts',(-13.5817748529787,186.755157396707,14.1577281321026));
#21573=CARTESIAN_POINT('Ctrl Pts',(-4.55902287904083,182.180762742586,14.4456266328732));
#21574=CARTESIAN_POINT('Ctrl Pts',(5.55273488846578,182.47654213596,14.7335251336437));
#21575=CARTESIAN_POINT('Ctrl Pts',(14.2926765903506,187.570514697692,15.0214236344143));
#21576=CARTESIAN_POINT('Ctrl Pts',(19.5338276381072,196.22299812651,15.3093221351849));
#21577=CARTESIAN_POINT('Ctrl Pts',(20.000688547418,206.328302484466,15.5972206359555));
#21578=CARTESIAN_POINT('Ctrl Pts',(15.5796427820362,215.427175447005,15.885119136726));
#21579=CARTESIAN_POINT('Ctrl Pts',(7.34660718679628,221.305292472232,16.1730176374966));
#21580=CARTESIAN_POINT('Ctrl Pts',(-2.69480603784597,222.532140220822,16.4609161382672));
#21581=CARTESIAN_POINT('Ctrl Pts',(-12.100893339825,218.809149950994,16.7488146390377));
#21582=CARTESIAN_POINT('Ctrl Pts',(-18.5825656932245,211.04235792196,17.0367131398083));
#21583=CARTESIAN_POINT('Ctrl Pts',(-20.5624270325371,201.121910150838,17.3246116405789));
#21584=CARTESIAN_POINT('Ctrl Pts',(-17.5586533305312,191.462071722837,17.6125101413495));
#21585=CARTESIAN_POINT('Ctrl Pts',(-10.302250499222,184.413685180029,17.90040864212));
#21586=CARTESIAN_POINT('Ctrl Pts',(-0.55915495718538,181.692063574186,18.1883071428906));
#21587=CARTESIAN_POINT('Ctrl Pts',(9.29952909357908,183.959547575068,18.4762056436612));
#21588=CARTESIAN_POINT('Ctrl Pts',(16.8745675411677,190.664316581127,18.7641041444317));
#21589=CARTESIAN_POINT('Ctrl Pts',(20.3224800033041,200.174681167202,19.0520026452023));
#21590=CARTESIAN_POINT('Ctrl Pts',(18.804173843462,210.176175121211,19.3399011459729));
#21591=CARTESIAN_POINT('Ctrl Pts',(12.6891478618539,218.234809754459,19.6277996467434));
#21592=CARTESIAN_POINT('Ctrl Pts',(3.46557014055933,222.389415502509,19.915698147514));
#21593=CARTESIAN_POINT('Ctrl Pts',(-6.62188628122576,221.628917075382,20.2035966482846));
#21594=CARTESIAN_POINT('Ctrl Pts',(-15.1183126702435,216.138391281098,20.4914951490552));
#21595=CARTESIAN_POINT('Ctrl Pts',(-19.9559973661514,207.254026265566,20.7793936498257));
#21596=CARTESIAN_POINT('Ctrl Pts',(-19.9576292591465,197.137943416376,21.0672921505963));
#21597=CARTESIAN_POINT('Ctrl Pts',(-15.1228112328277,188.25201805655,21.3551906513669));
#21598=CARTESIAN_POINT('Ctrl Pts',(-6.62815669146227,182.75875131458,21.6430891521374));
#21599=CARTESIAN_POINT('Ctrl Pts',(3.45905378520363,181.994998350066,21.930987652908));
#21600=CARTESIAN_POINT('Ctrl Pts',(12.6839715667137,186.1466280706,22.2188861536786));
#21601=CARTESIAN_POINT('Ctrl Pts',(18.8015969651761,194.203289294851,22.5067846544492));
#21602=CARTESIAN_POINT('Ctrl Pts',(20.3231304258781,204.204293022619,22.7946831552197));
#21603=CARTESIAN_POINT('Ctrl Pts',(16.8782853326824,213.71576920357,23.0825816559903));
#21604=CARTESIAN_POINT('Ctrl Pts',(9.30541299794778,220.422982526394,23.3704801567608));
#21605=CARTESIAN_POINT('Ctrl Pts',(-0.552544381687345,222.693645671454,
23.6583786575314));
#21606=CARTESIAN_POINT('Ctrl Pts',(-10.2965059409586,219.975170858718,23.946277158302));
#21607=CARTESIAN_POINT('Ctrl Pts',(-17.5552072321323,212.929119055244,24.2341756590726));
#21608=CARTESIAN_POINT('Ctrl Pts',(-20.5620446208245,203.27026497804,24.5220741598431));
#21609=CARTESIAN_POINT('Ctrl Pts',(-18.5854983441537,193.349148525707,24.8099726606137));
#21610=CARTESIAN_POINT('Ctrl Pts',(-12.1060955848893,185.580336679171,25.0978711613843));
#21611=CARTESIAN_POINT('Ctrl Pts',(-2.70176006747915,181.854192672735,25.3857696621549));
#21612=CARTESIAN_POINT('Ctrl Pts',(7.34099993953831,183.078231743817,25.6736681629254));
#21613=CARTESIAN_POINT('Ctrl Pts',(12.8285233746621,186.99528588257,25.8656004967725));
#21614=CARTESIAN_POINT('Ctrl Pts',(14.9389038416416,189.491434649872,25.961566663696));
#21615=CARTESIAN_POINT('Ctrl Pts',(1.49645164870005,182.866733222646,11.2528250107855));
#21616=CARTESIAN_POINT('Ctrl Pts',(4.70704187726297,183.129318734653,11.3487994424451));
#21617=CARTESIAN_POINT('Ctrl Pts',(10.9936917456915,185.287312778291,11.5407400410284));
#21618=CARTESIAN_POINT('Ctrl Pts',(17.7281695438339,192.641234039968,11.828646806535));
#21619=CARTESIAN_POINT('Ctrl Pts',(20.1270443179286,202.318826655862,12.1165453073056));
#21620=CARTESIAN_POINT('Ctrl Pts',(17.607496600504,211.966114112331,12.4044438080762));
#21621=CARTESIAN_POINT('Ctrl Pts',(10.782341446177,219.234782005318,12.6923423088467));
#21622=CARTESIAN_POINT('Ctrl Pts',(1.31273225840509,222.356141289392,12.9802408096173));
#21623=CARTESIAN_POINT('Ctrl Pts',(-8.49686028600548,220.570459098287,13.2681393103879));
#21624=CARTESIAN_POINT('Ctrl Pts',(-16.2591128992932,214.312354992066,13.5560378111585));
#21625=CARTESIAN_POINT('Ctrl Pts',(-20.0850011957132,205.104792765977,13.843936311929));
#21626=CARTESIAN_POINT('Ctrl Pts',(-19.0434394827676,195.188559158985,14.1318348126996));
#21627=CARTESIAN_POINT('Ctrl Pts',(-13.3879085309916,186.976888416206,14.4197333134702));
#21628=CARTESIAN_POINT('Ctrl Pts',(-4.49475082932287,182.468195818076,14.7076318142407));
#21629=CARTESIAN_POINT('Ctrl Pts',(5.47177161986741,182.759726967462,14.9955303150113));
#21630=CARTESIAN_POINT('Ctrl Pts',(14.0861812588756,187.780534650155,15.2834288157819));
#21631=CARTESIAN_POINT('Ctrl Pts',(19.2520535452484,196.308742246357,15.5713273165524));
#21632=CARTESIAN_POINT('Ctrl Pts',(19.7122089071971,206.268903853522,15.859225817323));
#21633=CARTESIAN_POINT('Ctrl Pts',(15.3546627415124,215.237089471741,16.1471243180936));
#21634=CARTESIAN_POINT('Ctrl Pts',(7.23987844562589,221.030778949994,16.4350228188642));
#21635=CARTESIAN_POINT('Ctrl Pts',(-2.65730970137654,222.240005453267,16.7229213196347));
#21636=CARTESIAN_POINT('Ctrl Pts',(-11.9282971300994,218.570488588226,17.0108198204053));
#21637=CARTESIAN_POINT('Ctrl Pts',(-18.3168730565135,210.915251192958,17.2987183211759));
#21638=CARTESIAN_POINT('Ctrl Pts',(-20.2682975966157,201.137291068273,17.5866168219465));
#21639=CARTESIAN_POINT('Ctrl Pts',(-17.3076671734872,191.616197148077,17.874515322717));
#21640=CARTESIAN_POINT('Ctrl Pts',(-10.1554882426996,184.669046762452,18.1624138234876));
#21641=CARTESIAN_POINT('Ctrl Pts',(-0.552333032505565,181.986515877735,
18.4503123242582));
#21642=CARTESIAN_POINT('Ctrl Pts',(9.16475048567735,184.221431947594,18.7382108250287));
#21643=CARTESIAN_POINT('Ctrl Pts',(16.6309884612173,190.829900183976,19.0261093257993));
#21644=CARTESIAN_POINT('Ctrl Pts',(20.0293784679928,200.203667158911,19.3140078265699));
#21645=CARTESIAN_POINT('Ctrl Pts',(18.5328797785504,210.061509398011,19.6019063273404));
#21646=CARTESIAN_POINT('Ctrl Pts',(12.5056840724409,218.004397654797,19.889804828111));
#21647=CARTESIAN_POINT('Ctrl Pts',(3.41458483506893,222.099330693558,20.1777033288816));
#21648=CARTESIAN_POINT('Ctrl Pts',(-6.52798519045226,221.349755325062,20.4656018296521));
#21649=CARTESIAN_POINT('Ctrl Pts',(-14.9023771892311,215.938090093626,20.7535003304227));
#21650=CARTESIAN_POINT('Ctrl Pts',(-19.6705780943455,207.181331442055,21.0413988311933));
#21651=CARTESIAN_POINT('Ctrl Pts',(-19.6721865507406,197.210546149409,21.3292973319638));
#21652=CARTESIAN_POINT('Ctrl Pts',(-14.9068111351164,188.452249567479,21.6171958327345));
#21653=CARTESIAN_POINT('Ctrl Pts',(-6.53416554602368,183.037882749704,21.905094333505));
#21654=CARTESIAN_POINT('Ctrl Pts',(3.40816208984806,182.285099604281,22.1929928342756));
#21655=CARTESIAN_POINT('Ctrl Pts',(12.5005820914141,186.377099326953,22.4808913350461));
#21656=CARTESIAN_POINT('Ctrl Pts',(18.5303399828771,194.318042590294,22.7687898358167));
#21657=CARTESIAN_POINT('Ctrl Pts',(20.0300193970259,204.175401491438,23.0566883365873));
#21658=CARTESIAN_POINT('Ctrl Pts',(16.6346531780798,213.550264422357,23.3445868373579));
#21659=CARTESIAN_POINT('Ctrl Pts',(9.17054918628659,220.161141168299,23.6324853381284));
#21660=CARTESIAN_POINT('Ctrl Pts',(-0.545815921638076,222.399192216305,
23.920383838899));
#21661=CARTESIAN_POINT('Ctrl Pts',(-10.1498293625127,219.719759727084,24.2082823396695));
#21662=CARTESIAN_POINT('Ctrl Pts',(-17.3042637721071,212.774917392387,24.4961808404401));
#21663=CARTESIAN_POINT('Ctrl Pts',(-20.2679351053305,203.254779043706,24.7840793412107));
#21664=CARTESIAN_POINT('Ctrl Pts',(-18.3197320839413,193.476191169855,25.0719778419813));
#21665=CARTESIAN_POINT('Ctrl Pts',(-11.9334885379252,185.81889599864,25.3598763427519));
#21666=CARTESIAN_POINT('Ctrl Pts',(-2.6640075110352,182.146414478861,25.6477748435224));
#21667=CARTESIAN_POINT('Ctrl Pts',(7.23411605266821,183.352561406217,25.935673344293));
#21668=CARTESIAN_POINT('Ctrl Pts',(12.6438155821859,187.213880954235,26.12760567814));
#21669=CARTESIAN_POINT('Ctrl Pts',(14.7234143351952,189.673621245158,26.2235718450636));
#21670=CARTESIAN_POINT('Ctrl Pts',(1.47558152382028,183.121902814779,11.9548182181846));
#21671=CARTESIAN_POINT('Ctrl Pts',(4.64480404107367,183.381105061813,12.0507926498443));
#21672=CARTESIAN_POINT('Ctrl Pts',(10.8473024314058,185.510008404233,12.2427332484275));
#21673=CARTESIAN_POINT('Ctrl Pts',(17.4936560285005,192.767197334934,12.5306400139342));
#21674=CARTESIAN_POINT('Ctrl Pts',(19.8606000944485,202.317132528669,12.8185385147048));
#21675=CARTESIAN_POINT('Ctrl Pts',(17.3743981216631,211.837336206993,13.1064370154754));
#21676=CARTESIAN_POINT('Ctrl Pts',(10.6391185937897,219.01019120098,13.3943355162459));
#21677=CARTESIAN_POINT('Ctrl Pts',(1.29433336615548,222.090427926916,13.6822340170165));
#21678=CARTESIAN_POINT('Ctrl Pts',(-8.38600104953714,220.328272468926,13.9701325177871));
#21679=CARTESIAN_POINT('Ctrl Pts',(-16.0459541814487,214.15264147149,14.2580310185576));
#21680=CARTESIAN_POINT('Ctrl Pts',(-19.8214273385152,205.066417265109,14.5459295193282));
#21681=CARTESIAN_POINT('Ctrl Pts',(-18.7935900393297,195.28086241408,14.8338280200988));
#21682=CARTESIAN_POINT('Ctrl Pts',(-13.2125895662177,187.177406537801,15.1217265208694));
#21683=CARTESIAN_POINT('Ctrl Pts',(-4.43662743586439,182.728130557288,15.4096250216399));
#21684=CARTESIAN_POINT('Ctrl Pts',(5.39855393307919,183.015819792104,15.6975235224105));
#21685=CARTESIAN_POINT('Ctrl Pts',(13.8994411441999,187.970462242573,15.9854220231811));
#21686=CARTESIAN_POINT('Ctrl Pts',(18.9972364468062,196.386283315404,16.2733205239516));
#21687=CARTESIAN_POINT('Ctrl Pts',(19.4513278004491,206.215187826351,16.5612190247222));
#21688=CARTESIAN_POINT('Ctrl Pts',(15.1512062861493,215.06518880794,16.8491175254928));
#21689=CARTESIAN_POINT('Ctrl Pts',(7.14336032576696,220.782527830452,17.1370160262634));
#21690=CARTESIAN_POINT('Ctrl Pts',(-2.62340059840411,221.975818892269,17.4249145270339));
#21691=CARTESIAN_POINT('Ctrl Pts',(-11.7722130065465,218.354659691579,17.7128130278045));
#21692=CARTESIAN_POINT('Ctrl Pts',(-18.0765989377479,210.800304622663,18.0007115285751));
#21693=CARTESIAN_POINT('Ctrl Pts',(-20.0023071951739,201.15120051055,18.2886100293456));
#21694=CARTESIAN_POINT('Ctrl Pts',(-17.0806925817578,191.755577566039,18.5765085301162));
#21695=CARTESIAN_POINT('Ctrl Pts',(-10.022766567295,184.899978187551,18.8644070308868));
#21696=CARTESIAN_POINT('Ctrl Pts',(-0.54616375374663,182.252798258329,19.1523055316573));
#21697=CARTESIAN_POINT('Ctrl Pts',(9.04286599663575,184.458262134746,19.4402040324279));
#21698=CARTESIAN_POINT('Ctrl Pts',(16.4107123197547,190.979642588515,19.7281025331985));
#21699=CARTESIAN_POINT('Ctrl Pts',(19.7643176291309,200.229880093161,20.0160010339691));
#21700=CARTESIAN_POINT('Ctrl Pts',(18.2875401138081,209.957813616484,20.3038995347396));
#21701=CARTESIAN_POINT('Ctrl Pts',(12.3397720587393,217.796028823267,20.5917980355102));
#21702=CARTESIAN_POINT('Ctrl Pts',(3.36847723696742,221.836997974347,20.8796965362807));
#21703=CARTESIAN_POINT('Ctrl Pts',(-6.44306751249604,221.097300667304,21.1675950370513));
#21704=CARTESIAN_POINT('Ctrl Pts',(-14.7071000137046,215.756951497532,21.4554935378219));
#21705=CARTESIAN_POINT('Ctrl Pts',(-19.4124645670751,207.115591249978,21.7433920385925));
#21706=CARTESIAN_POINT('Ctrl Pts',(-19.4140518238828,197.276203062484,22.0312905393631));
#21707=CARTESIAN_POINT('Ctrl Pts',(-14.7114755329569,188.633325148278,22.3191890401336));
#21708=CARTESIAN_POINT('Ctrl Pts',(-6.44916641244568,183.29031000326,22.6070875409042));
#21709=CARTESIAN_POINT('Ctrl Pts',(3.36213911185273,182.547447171999,22.8949860416748));
#21710=CARTESIAN_POINT('Ctrl Pts',(12.3347373556909,186.585521706087,23.1828845424453));
#21711=CARTESIAN_POINT('Ctrl Pts',(18.2850336961918,194.421817458295,23.4707830432159));
#21712=CARTESIAN_POINT('Ctrl Pts',(19.7649503084105,204.149274211478,23.7586815439865));
#21713=CARTESIAN_POINT('Ctrl Pts',(16.4143283217823,213.400592805192,24.046580044757));
#21714=CARTESIAN_POINT('Ctrl Pts',(9.04858917988155,219.924350936021,24.3344785455276));
#21715=CARTESIAN_POINT('Ctrl Pts',(-0.539734450906537,222.132906536326,
24.6223770462982));
#21716=CARTESIAN_POINT('Ctrl Pts',(-10.0171781501497,219.488788322772,24.9102755470687));
#21717=CARTESIAN_POINT('Ctrl Pts',(-17.0773428518163,212.635457698681,25.1981740478393));
#21718=CARTESIAN_POINT('Ctrl Pts',(-20.0019307639309,203.240796726473,25.4860725486099));
#21719=CARTESIAN_POINT('Ctrl Pts',(-18.0794611549121,193.59103249693,25.7739710493805));
#21720=CARTESIAN_POINT('Ctrl Pts',(-11.7772531271143,186.034733647585,26.061869550151));
#21721=CARTESIAN_POINT('Ctrl Pts',(-2.63021295844845,182.41046233204,26.3497680509216));
#21722=CARTESIAN_POINT('Ctrl Pts',(7.13797961730734,183.601118166001,26.6376665516922));
#21723=CARTESIAN_POINT('Ctrl Pts',(12.4751000975584,187.410869858921,26.8295988855392));
#21724=CARTESIAN_POINT('Ctrl Pts',(14.5279035267381,189.838916758253,26.9255650524627));
#21725=CARTESIAN_POINT('Ctrl Pts',(1.50220147933856,182.796429335462,12.5955760300752));
#21726=CARTESIAN_POINT('Ctrl Pts',(4.72522864247835,183.060032096335,12.691550461735));
#21727=CARTESIAN_POINT('Ctrl Pts',(11.0338991444252,185.225433762505,12.8834910603181));
#21728=CARTESIAN_POINT('Ctrl Pts',(17.7934633003688,192.606376842952,13.1713978258249));
#21729=CARTESIAN_POINT('Ctrl Pts',(20.2008740555176,202.319263071411,13.4592963265954));
#21730=CARTESIAN_POINT('Ctrl Pts',(17.6722193798936,212.001862379471,13.747194827366));
#21731=CARTESIAN_POINT('Ctrl Pts',(10.8220583588476,219.297089269579,14.0350933281366));
#21732=CARTESIAN_POINT('Ctrl Pts',(1.31784745860873,222.429870019788,14.3229918289072));
#21733=CARTESIAN_POINT('Ctrl Pts',(-8.52762413796858,220.637654627778,14.6108903296777));
#21734=CARTESIAN_POINT('Ctrl Pts',(-16.318253823097,214.356670021758,14.8987888304483));
#21735=CARTESIAN_POINT('Ctrl Pts',(-20.1581336152358,205.115440078627,15.1866873312189));
#21736=CARTESIAN_POINT('Ctrl Pts',(-19.1127623851498,195.162948814495,15.4745858319894));
#21737=CARTESIAN_POINT('Ctrl Pts',(-13.4365528742355,186.921252443732,15.76248433276));
#21738=CARTESIAN_POINT('Ctrl Pts',(-4.51087767752728,182.396074193473,16.0503828335306));
#21739=CARTESIAN_POINT('Ctrl Pts',(5.49208659741914,182.688671266151,16.3382813343011));
#21740=CARTESIAN_POINT('Ctrl Pts',(14.1379943169718,187.727837224176,16.6261798350717));
#21741=CARTESIAN_POINT('Ctrl Pts',(19.3227552537208,196.28722764649,16.9140783358423));
#21742=CARTESIAN_POINT('Ctrl Pts',(19.7845931553915,206.283807939526,17.2019768366129));
#21743=CARTESIAN_POINT('Ctrl Pts',(15.4111139007662,215.284785141876,17.4898753373834));
#21744=CARTESIAN_POINT('Ctrl Pts',(7.26665842762195,221.099658868956,17.777773838154));
#21745=CARTESIAN_POINT('Ctrl Pts',(-2.666718143863,222.313306829682,18.0656723389246));
#21746=CARTESIAN_POINT('Ctrl Pts',(-11.9716043332172,218.630372615629,18.3535708396951));
#21747=CARTESIAN_POINT('Ctrl Pts',(-18.3835396713152,210.947144343753,18.6414693404657));
#21748=CARTESIAN_POINT('Ctrl Pts',(-20.3420994679197,201.133431745308,18.9293678412363));
#21749=CARTESIAN_POINT('Ctrl Pts',(-17.3706436926997,191.577524565822,19.2172663420068));
#21750=CARTESIAN_POINT('Ctrl Pts',(-10.1923132858532,184.604972377685,19.5051648427774));
#21751=CARTESIAN_POINT('Ctrl Pts',(-0.554044764643404,181.91263299365,19.793063343548));
#21752=CARTESIAN_POINT('Ctrl Pts',(9.19856863600158,184.155720888432,20.0809618443186));
#21753=CARTESIAN_POINT('Ctrl Pts',(16.6921064240012,190.788352558137,20.3688603450891));
#21754=CARTESIAN_POINT('Ctrl Pts',(20.1029224222968,200.196394100963,20.6567588458597));
#21755=CARTESIAN_POINT('Ctrl Pts',(18.600951882971,210.090280897625,20.9446573466303));
#21756=CARTESIAN_POINT('Ctrl Pts',(12.5517181286062,218.062211807516,21.2325558474008));
#21757=CARTESIAN_POINT('Ctrl Pts',(3.42737787959892,222.172117702071,21.5204543481714));
#21758=CARTESIAN_POINT('Ctrl Pts',(-6.551546505324,221.419801559947,21.808352848942));
#21759=CARTESIAN_POINT('Ctrl Pts',(-14.9565589220593,215.988348927695,22.0962513497125));
#21760=CARTESIAN_POINT('Ctrl Pts',(-19.7421944440018,207.199571758224,22.3841498504831));
#21761=CARTESIAN_POINT('Ctrl Pts',(-19.7438087793832,197.192328940651,22.6720483512537));
#21762=CARTESIAN_POINT('Ctrl Pts',(-14.9610090839606,188.402008214915,22.9599468520243));
#21763=CARTESIAN_POINT('Ctrl Pts',(-6.55774945185573,182.967844124831,23.2478453527948));
#21764=CARTESIAN_POINT('Ctrl Pts',(3.42093163508632,182.212308461905,23.5357438535654));
#21765=CARTESIAN_POINT('Ctrl Pts',(12.5465975243594,186.319270346911,23.823642354336));
#21766=CARTESIAN_POINT('Ctrl Pts',(18.5984027326476,194.289249083001,24.1115408551065));
#21767=CARTESIAN_POINT('Ctrl Pts',(20.1035658403817,204.182650921241,24.3994393558771));
#21768=CARTESIAN_POINT('Ctrl Pts',(16.6957842293453,213.591792113247,24.6873378566477));
#21769=CARTESIAN_POINT('Ctrl Pts',(9.20438920496922,220.226841770942,24.9752363574183));
#21770=CARTESIAN_POINT('Ctrl Pts',(-0.547505249192893,222.473074669548,
25.2631348581888));
#21771=CARTESIAN_POINT('Ctrl Pts',(-10.1866306703278,219.783848084173,25.5510333589594));
#21772=CARTESIAN_POINT('Ctrl Pts',(-17.3672343785455,212.813605810341,25.83893185973));
#21773=CARTESIAN_POINT('Ctrl Pts',(-20.3417217917093,203.258671760646,26.1268303605006));
#21774=CARTESIAN_POINT('Ctrl Pts',(-18.3864394134397,193.444299024009,26.4147288612711));
#21775=CARTESIAN_POINT('Ctrl Pts',(-11.9767533568027,185.759069783163,26.7026273620417));
#21776=CARTESIAN_POINT('Ctrl Pts',(-2.67359062421561,182.073021953574,26.9905258628122));
#21777=CARTESIAN_POINT('Ctrl Pts',(7.26110136361731,183.283878057342,27.2784243635828));
#21778=CARTESIAN_POINT('Ctrl Pts',(12.6896267093216,187.158810836315,27.4703566974299));
#21779=CARTESIAN_POINT('Ctrl Pts',(14.7772811200645,189.628079323901,27.5663228643534));
#21780=CARTESIAN_POINT('Ctrl Pts',(1.51945318577114,182.585497688111,12.7920830592311));
#21781=CARTESIAN_POINT('Ctrl Pts',(4.77756435112106,182.851969878533,12.8880574908908));
#21782=CARTESIAN_POINT('Ctrl Pts',(11.1548021460624,185.040899899905,13.079998089474));
#21783=CARTESIAN_POINT('Ctrl Pts',(17.9879018182563,192.502121525694,13.3679048549808));
#21784=CARTESIAN_POINT('Ctrl Pts',(20.4214841094043,202.320637563121,13.6558033557513));
#21785=CARTESIAN_POINT('Ctrl Pts',(17.8653334355886,212.108543114448,13.9437018565219));
#21786=CARTESIAN_POINT('Ctrl Pts',(10.9406701951807,219.483109511127,14.2316003572925));
#21787=CARTESIAN_POINT('Ctrl Pts',(1.33309587081316,222.649961669697,14.519498858063));
#21788=CARTESIAN_POINT('Ctrl Pts',(-8.61945212604525,220.838254590359,14.8073973588336));
#21789=CARTESIAN_POINT('Ctrl Pts',(-16.494809746285,214.48896027478,15.0952958596042));
#21790=CARTESIAN_POINT('Ctrl Pts',(-20.3764508364315,205.147225905982,15.3831943603748));
#21791=CARTESIAN_POINT('Ctrl Pts',(-19.3197104639512,195.086494844024,15.6710928611453));
#21792=CARTESIAN_POINT('Ctrl Pts',(-13.581768506039,186.755164655885,15.9589913619159));
#21793=CARTESIAN_POINT('Ctrl Pts',(-4.55902077487252,182.180772152747,16.2468898626865));
#21794=CARTESIAN_POINT('Ctrl Pts',(5.55273223784431,182.476551407044,16.534788363457));
#21795=CARTESIAN_POINT('Ctrl Pts',(14.2926698299745,187.570521573457,16.8226868642276));
#21796=CARTESIAN_POINT('Ctrl Pts',(19.533818413211,196.223000933656,17.1105853649982));
#21797=CARTESIAN_POINT('Ctrl Pts',(20.0006791029898,206.328300539836,17.3984838657687));
#21798=CARTESIAN_POINT('Ctrl Pts',(15.5796354164985,215.427169223851,17.6863823665393));
#21799=CARTESIAN_POINT('Ctrl Pts',(7.3466036926436,221.305283485036,17.9742808673099));
#21800=CARTESIAN_POINT('Ctrl Pts',(-2.69480481026731,222.53213065673,18.2621793680805));
#21801=CARTESIAN_POINT('Ctrl Pts',(-12.1008876892619,218.809142137548,18.550077868851));
#21802=CARTESIAN_POINT('Ctrl Pts',(-18.582556994812,211.042353760661,18.8379763696216));
#21803=CARTESIAN_POINT('Ctrl Pts',(-20.5624174031429,201.121910654388,19.1258748703922));
#21804=CARTESIAN_POINT('Ctrl Pts',(-17.5586451135888,191.462076768692,19.4137733711627));
#21805=CARTESIAN_POINT('Ctrl Pts',(-10.3022456944269,184.413693540217,19.7016718719333));
#21806=CARTESIAN_POINT('Ctrl Pts',(-0.559154733844926,181.69207321415,19.9895703727039));
#21807=CARTESIAN_POINT('Ctrl Pts',(9.29952468111236,183.959556148803,20.2774688734744));
#21808=CARTESIAN_POINT('Ctrl Pts',(16.8745595667228,190.664322002106,20.565367374245));
#21809=CARTESIAN_POINT('Ctrl Pts',(20.3224704075619,200.174682116164,20.8532658750156));
#21810=CARTESIAN_POINT('Ctrl Pts',(18.8041649616665,210.176171367212,21.1411643757862));
#21811=CARTESIAN_POINT('Ctrl Pts',(12.6891418555011,218.234802211083,21.4290628765567));
#21812=CARTESIAN_POINT('Ctrl Pts',(3.46556847137035,222.389406005529,21.7169613773273));
#21813=CARTESIAN_POINT('Ctrl Pts',(-6.62188320703283,221.628907936009,22.0048598780979));
#21814=CARTESIAN_POINT('Ctrl Pts',(-15.1183056008122,216.138384723513,22.2927583788684));
#21815=CARTESIAN_POINT('Ctrl Pts',(-19.955988021916,207.254023885637,22.580656879639));
#21816=CARTESIAN_POINT('Ctrl Pts',(-19.9576199141441,197.13794579329,22.8685553804096));
#21817=CARTESIAN_POINT('Ctrl Pts',(-15.1228041612804,188.252024611855,23.1564538811802));
#21818=CARTESIAN_POINT('Ctrl Pts',(-6.62815361432204,182.75876045296,23.4443523819507));
#21819=CARTESIAN_POINT('Ctrl Pts',(3.45905211908133,181.995007847585,23.7322508827213));
#21820=CARTESIAN_POINT('Ctrl Pts',(12.6839655627896,186.14663561591,24.0201493834918));
#21821=CARTESIAN_POINT('Ctrl Pts',(18.8015880846038,194.203293051723,24.3080478842624));
#21822=CARTESIAN_POINT('Ctrl Pts',(20.3231208298055,204.204292076737,24.595946385033));
#21823=CARTESIAN_POINT('Ctrl Pts',(16.8782773565416,213.715763785199,24.8838448858036));
#21824=CARTESIAN_POINT('Ctrl Pts',(9.3054085826022,220.422973954007,25.1717433865742));
#21825=CARTESIAN_POINT('Ctrl Pts',(-0.552544161215468,222.693636031584,
25.4596418873447));
#21826=CARTESIAN_POINT('Ctrl Pts',(-10.2965011393774,219.975162496627,25.7475403881153));
#21827=CARTESIAN_POINT('Ctrl Pts',(-17.5551990157106,212.929114007495,26.0354388888859));
#21828=CARTESIAN_POINT('Ctrl Pts',(-20.5620349939436,203.270264469765,26.3233373896564));
#21829=CARTESIAN_POINT('Ctrl Pts',(-18.5854896392674,193.349152687663,26.611235890427));
#21830=CARTESIAN_POINT('Ctrl Pts',(-12.1060899422117,185.580344483392,26.8991343911976));
#21831=CARTESIAN_POINT('Ctrl Pts',(-2.70175881134573,181.854202252339,27.1870328919681));
#21832=CARTESIAN_POINT('Ctrl Pts',(7.34099640990522,183.078240697509,27.4749313927387));
#21833=CARTESIAN_POINT('Ctrl Pts',(12.8285174253389,186.995293079458,27.6668637265858));
#21834=CARTESIAN_POINT('Ctrl Pts',(14.938896823907,189.491440583048,27.7628298935093));
#21835=CARTESIAN_POINT('',(1.52029173742235,182.585605080255,12.7920719540377));
#21836=CARTESIAN_POINT('',(13.9857277292224,188.444173319854,27.7212087518499));
#21837=CARTESIAN_POINT('Ctrl Pts',(1.52029173737306,182.58560508025,12.7920719539717));
#21838=CARTESIAN_POINT('Ctrl Pts',(4.77810397869117,182.852196397583,12.8880381208952));
#21839=CARTESIAN_POINT('Ctrl Pts',(11.1549762121102,185.041147794107,13.0799704547422));
#21840=CARTESIAN_POINT('Ctrl Pts',(17.9878662982738,192.502140571031,13.3678689555128));
#21841=CARTESIAN_POINT('Ctrl Pts',(20.4214438084112,202.320637312029,13.6557674562834));
#21842=CARTESIAN_POINT('Ctrl Pts',(17.8652981575583,212.108523626037,13.9436659570539));
#21843=CARTESIAN_POINT('Ctrl Pts',(10.9406485271982,219.483075528993,14.2315644578245));
#21844=CARTESIAN_POINT('Ctrl Pts',(1.33309308523699,222.649921463406,14.5194629585951));
#21845=CARTESIAN_POINT('Ctrl Pts',(-8.61943535092997,220.838217944806,14.8073614593657));
#21846=CARTESIAN_POINT('Ctrl Pts',(-16.4947774930904,214.488936108026,15.0952599601362));
#21847=CARTESIAN_POINT('Ctrl Pts',(-20.3764109542928,205.147220099355,15.3831584609068));
#21848=CARTESIAN_POINT('Ctrl Pts',(-19.3196726587247,195.086508810618,15.6710569616774));
#21849=CARTESIAN_POINT('Ctrl Pts',(-13.5817419780817,186.755194996764,15.9589554624478));
#21850=CARTESIAN_POINT('Ctrl Pts',(-4.55901198010271,182.180811484072,16.2468539632185));
#21851=CARTESIAN_POINT('Ctrl Pts',(5.55272115911302,182.476590157051,16.5347524639891));
#21852=CARTESIAN_POINT('Ctrl Pts',(14.292641573888,187.570550311843,16.8226509647596));
#21853=CARTESIAN_POINT('Ctrl Pts',(19.5337798562426,196.223012666576,17.1105494655302));
#21854=CARTESIAN_POINT('Ctrl Pts',(20.0006396284595,206.328292411938,17.3984479663008));
#21855=CARTESIAN_POINT('Ctrl Pts',(15.5796046310276,215.427143213161,17.6863464670714));
#21856=CARTESIAN_POINT('Ctrl Pts',(7.34658908826123,221.305245921578,17.9742449678419));
#21857=CARTESIAN_POINT('Ctrl Pts',(-2.69479967940154,222.532090682046,18.2621434686125));
#21858=CARTESIAN_POINT('Ctrl Pts',(-12.1008640718085,218.809109479974,18.5500419693831));
#21859=CARTESIAN_POINT('Ctrl Pts',(-18.5825206383743,211.042336367826,18.8379404701536));
#21860=CARTESIAN_POINT('Ctrl Pts',(-20.562377155514,201.121912759059,19.1258389709242));
#21861=CARTESIAN_POINT('Ctrl Pts',(-17.5586107695335,191.462097858667,19.4137374716948));
#21862=CARTESIAN_POINT('Ctrl Pts',(-10.3022256120002,184.41372848299,19.7016359724653));
#21863=CARTESIAN_POINT('Ctrl Pts',(-0.559153800356975,181.692113505959,
19.9895344732359));
#21864=CARTESIAN_POINT('Ctrl Pts',(9.29950623848572,183.959591984132,20.2774329740065));
#21865=CARTESIAN_POINT('Ctrl Pts',(16.8745262362255,190.664344659978,20.5653314747771));
#21866=CARTESIAN_POINT('Ctrl Pts',(20.3224303005869,200.174686082503,20.8532299755475));
#21867=CARTESIAN_POINT('Ctrl Pts',(18.8041278387488,210.176155676765,21.1411284763183));
#21868=CARTESIAN_POINT('Ctrl Pts',(12.6891167509678,218.234770682306,21.4290269770887));
#21869=CARTESIAN_POINT('Ctrl Pts',(3.46556149472323,222.389366311354,21.7169254778593));
#21870=CARTESIAN_POINT('Ctrl Pts',(-6.6218703579446,221.628869736504,22.00482397863));
#21871=CARTESIAN_POINT('Ctrl Pts',(-15.1182760529633,216.138357315011,22.2927224794004));
#21872=CARTESIAN_POINT('Ctrl Pts',(-19.9559489661562,207.254013938336,22.5806209801711));
#21873=CARTESIAN_POINT('Ctrl Pts',(-19.9575808551757,197.13795572799,22.8685194809415));
#21874=CARTESIAN_POINT('Ctrl Pts',(-15.1227746045923,188.252052010822,23.1564179817123));
#21875=CARTESIAN_POINT('Ctrl Pts',(-6.62814075290826,182.758798648319,23.4443164824827));
#21876=CARTESIAN_POINT('Ctrl Pts',(3.45904515523959,181.99504754401,23.7322149832533));
#21877=CARTESIAN_POINT('Ctrl Pts',(12.683940468432,186.146667152783,24.020113484024));
#21878=CARTESIAN_POINT('Ctrl Pts',(18.8015509667486,194.203308754149,24.3080119847944));
#21879=CARTESIAN_POINT('Ctrl Pts',(20.3230807215526,204.204288123334,24.5959104855651));
#21880=CARTESIAN_POINT('Ctrl Pts',(16.8782440187394,213.715741138084,24.8838089863355));
#21881=CARTESIAN_POINT('Ctrl Pts',(9.30539012840371,220.422938124627,25.1717074871063));
#21882=CARTESIAN_POINT('Ctrl Pts',(-0.552543240705269,222.693595739485,
25.4596059878767));
#21883=CARTESIAN_POINT('Ctrl Pts',(-10.2964810682657,219.975127547356,25.7475044886473));
#21884=CARTESIAN_POINT('Ctrl Pts',(-17.5551646783774,212.929092906481,26.035402989418));
#21885=CARTESIAN_POINT('Ctrl Pts',(-20.5619947471776,203.270262352015,26.3233014901884));
#21886=CARTESIAN_POINT('Ctrl Pts',(-18.5854532768202,193.349170068973,26.611199990959));
#21887=CARTESIAN_POINT('Ctrl Pts',(-12.1060663150316,185.580377132886,26.8990984917297));
#21888=CARTESIAN_POINT('Ctrl Pts',(-2.70175366559121,181.854242226272,27.1869969925001));
#21889=CARTESIAN_POINT('Ctrl Pts',(6.85744382463598,183.019343332042,27.4610337458735));
#21890=CARTESIAN_POINT('Ctrl Pts',(12.0295544145666,186.445703925837,27.6391043323235));
#21891=CARTESIAN_POINT('Ctrl Pts',(13.9857277292224,188.444173319854,27.7212087518499));
#21892=CARTESIAN_POINT('Ctrl Pts',(14.8967471677744,189.527056114665,26.0163934379068));
#21893=CARTESIAN_POINT('Ctrl Pts',(14.8704568799366,189.526692819873,26.0369633648015));
#21894=CARTESIAN_POINT('Ctrl Pts',(14.8452188755462,189.525498931274,26.0576457645323));
#21895=CARTESIAN_POINT('Ctrl Pts',(14.8208856480478,189.523588393842,26.0783635225448));
#21896=CARTESIAN_POINT('Ctrl Pts',(14.7957202483778,189.521612517931,26.0997898072693));
#21897=CARTESIAN_POINT('Ctrl Pts',(14.7715225036057,189.5188702146,26.1212544144844));
#21898=CARTESIAN_POINT('Ctrl Pts',(14.748153191794,189.515469980256,26.1427220594726));
#21899=CARTESIAN_POINT('Ctrl Pts',(14.7236036262551,189.511898019021,26.1652739155927));
#21900=CARTESIAN_POINT('Ctrl Pts',(14.6999681396042,189.507600137901,26.1878295243908));
#21901=CARTESIAN_POINT('Ctrl Pts',(14.6771130553578,189.502681267381,26.210395263438));
#21902=CARTESIAN_POINT('Ctrl Pts',(14.6611812157063,189.499252417347,26.2261254061162));
#21903=CARTESIAN_POINT('Ctrl Pts',(14.6456291801684,189.495521372314,26.2418614702443));
#21904=CARTESIAN_POINT('Ctrl Pts',(14.6304195492365,189.491517599389,26.257616606309));
#21905=CARTESIAN_POINT('Ctrl Pts',(14.6039040450211,189.484537676054,26.2850831095138));
#21906=CARTESIAN_POINT('Ctrl Pts',(14.5784328113053,189.476720238378,26.3125890530979));
#21907=CARTESIAN_POINT('Ctrl Pts',(14.5538859417012,189.468151736353,26.3401176766506));
#21908=CARTESIAN_POINT('Ctrl Pts',(14.5422555094579,189.464091936311,26.3531608791503));
#21909=CARTESIAN_POINT('Ctrl Pts',(14.5308330021284,189.459863212948,26.3662097695264));
#21910=CARTESIAN_POINT('Ctrl Pts',(14.5196078843353,189.455473038871,26.3792654396326));
#21911=CARTESIAN_POINT('Ctrl Pts',(14.4918015649363,189.44459791178,26.4116063147695));
#21912=CARTESIAN_POINT('Ctrl Pts',(14.4652005869393,189.432739213476,26.4440025513589));
#21913=CARTESIAN_POINT('Ctrl Pts',(14.4397013135251,189.419964446625,26.4764205086725));
#21914=CARTESIAN_POINT('Ctrl Pts',(14.4136671667158,189.406921715945,26.509518465867));
#21915=CARTESIAN_POINT('Ctrl Pts',(14.3887812997701,189.392924268127,26.5426397723836));
#21916=CARTESIAN_POINT('Ctrl Pts',(14.3649672981285,189.378016676934,26.5757832249239));
#21917=CARTESIAN_POINT('Ctrl Pts',(14.3407735677872,189.362871375157,26.6094551699168));
#21918=CARTESIAN_POINT('Ctrl Pts',(14.3176860207081,189.346786880885,26.6431506973324));
#21919=CARTESIAN_POINT('Ctrl Pts',(14.2956611157054,189.329779121187,26.6768928934809));
#21920=CARTESIAN_POINT('Ctrl Pts',(14.2806088101376,189.318155643311,26.6999530540987));
#21921=CARTESIAN_POINT('Ctrl Pts',(14.2660535879582,189.306100300569,26.7230355112154));
#21922=CARTESIAN_POINT('Ctrl Pts',(14.2519916752018,189.293609300935,26.7461514214792));
#21923=CARTESIAN_POINT('Ctrl Pts',(14.2294119288008,189.273552029289,26.7832695149154));
#21924=CARTESIAN_POINT('Ctrl Pts',(14.2081036961655,189.252366289666,26.8204168299798));
#21925=CARTESIAN_POINT('Ctrl Pts',(14.1880803405102,189.230010392933,26.8575776680428));
#21926=CARTESIAN_POINT('Ctrl Pts',(14.1685084732494,189.208158578938,26.8939006002419));
#21927=CARTESIAN_POINT('Ctrl Pts',(14.1501641938895,189.185188878906,26.9302371514758));
#21928=CARTESIAN_POINT('Ctrl Pts',(14.1330961719125,189.161028185782,26.9665704717356));
#21929=CARTESIAN_POINT('Ctrl Pts',(14.1306285951771,189.157535199639,26.971823292239));
#21930=CARTESIAN_POINT('Ctrl Pts',(14.1281877571714,189.154017258971,26.9770760310376));
#21931=CARTESIAN_POINT('Ctrl Pts',(14.1257738696929,189.150474079873,26.9823286200729));
#21932=CARTESIAN_POINT('Ctrl Pts',(14.1087807873095,189.125531105173,27.0193053553173));
#21933=CARTESIAN_POINT('Ctrl Pts',(14.0931204478726,189.099340032359,27.056276301039));
#21934=CARTESIAN_POINT('Ctrl Pts',(14.0787872950373,189.071873600216,27.0932079701358));
#21935=CARTESIAN_POINT('Ctrl Pts',(14.0646980989619,189.044874659201,27.12951104548));
#21936=CARTESIAN_POINT('Ctrl Pts',(14.0518916258584,189.016643185004,27.1657768956435));
#21937=CARTESIAN_POINT('Ctrl Pts',(14.0403935114953,188.987123687122,27.201948013223));
#21938=CARTESIAN_POINT('Ctrl Pts',(14.0366168403706,188.977427711613,27.2138287800161));
#21939=CARTESIAN_POINT('Ctrl Pts',(14.0329815535218,188.967592549412,27.2256990705793));
#21940=CARTESIAN_POINT('Ctrl Pts',(14.0294892154616,188.957615579918,27.2375560167403));
#21941=CARTESIAN_POINT('Ctrl Pts',(14.0211402532928,188.933764125843,27.2659018392897));
#21942=CARTESIAN_POINT('Ctrl Pts',(14.0136062094227,188.909103836478,27.2941753046445));
#21943=CARTESIAN_POINT('Ctrl Pts',(14.006949227585,188.883559567549,27.3224121255331));
#21944=CARTESIAN_POINT('Ctrl Pts',(14.0005568905898,188.859030797714,27.3495264063276));
#21945=CARTESIAN_POINT('Ctrl Pts',(13.9949735477129,188.833686714746,27.3766073501137));
#21946=CARTESIAN_POINT('Ctrl Pts',(13.9902783429135,188.807435986834,27.4036553399739));
#21947=CARTESIAN_POINT('Ctrl Pts',(13.9858136939004,188.782474288362,27.4293751512272));
#21948=CARTESIAN_POINT('Ctrl Pts',(13.9821523460698,188.756692591835,27.4550655048803));
#21949=CARTESIAN_POINT('Ctrl Pts',(13.9793808689227,188.729992554096,27.4806924161615));
#21950=CARTESIAN_POINT('Ctrl Pts',(13.9771108719467,188.708123708817,27.501682310007));
#21951=CARTESIAN_POINT('Ctrl Pts',(13.975430425946,188.685642474593,27.5226196876229));
#21952=CARTESIAN_POINT('Ctrl Pts',(13.9744410848355,188.662443759638,27.5435437606779));
#21953=CARTESIAN_POINT('Ctrl Pts',(13.9734825256549,188.63996683943,27.5638168112062));
#21954=CARTESIAN_POINT('Ctrl Pts',(13.9731728724627,188.616816282543,27.584077816268));
#21955=CARTESIAN_POINT('Ctrl Pts',(13.9736237132194,188.592875835132,27.6043250504411));
#21956=CARTESIAN_POINT('Ctrl Pts',(13.9740595112243,188.569734184645,27.6238967154359));
#21957=CARTESIAN_POINT('Ctrl Pts',(13.9752060253019,188.545854371851,27.6434559624139));
#21958=CARTESIAN_POINT('Ctrl Pts',(13.9771804074773,188.521113294368,27.6629593295343));
#21959=CARTESIAN_POINT('Ctrl Pts',(13.9791547896527,188.496372216885,27.6824626966547));
#21960=CARTESIAN_POINT('Ctrl Pts',(13.9819570837395,188.470769860878,27.7019110102255));
#21961=CARTESIAN_POINT('Ctrl Pts',(13.9857199914207,188.444165414747,27.7212084270817));
#21962=CARTESIAN_POINT('',(-1.23619014636053,221.831504883793,12.7920869479722));
#21963=CARTESIAN_POINT('Ctrl Pts',(14.6791274147145,189.190579298793,25.9499407887392));
#21964=CARTESIAN_POINT('Ctrl Pts',(12.6055532235029,186.83781478608,25.857864724167));
#21965=CARTESIAN_POINT('Ctrl Pts',(7.20528375166028,183.061739012646,25.6698224926713));
#21966=CARTESIAN_POINT('Ctrl Pts',(-2.7017536655887,181.85424222627,25.385814094252));
#21967=CARTESIAN_POINT('Ctrl Pts',(-12.1060663150341,185.580377132889,25.0979155934814));
#21968=CARTESIAN_POINT('Ctrl Pts',(-18.5854532768192,193.349170068972,24.810017092711));
#21969=CARTESIAN_POINT('Ctrl Pts',(-20.5619947471792,203.270262352012,24.5221185919403));
#21970=CARTESIAN_POINT('Ctrl Pts',(-17.5551646783748,212.929092906484,24.2342200911697));
#21971=CARTESIAN_POINT('Ctrl Pts',(-10.296481068266,219.975127547356,23.9463215903991));
#21972=CARTESIAN_POINT('Ctrl Pts',(-0.55254324070812,222.693595739485,23.6584230896287));
#21973=CARTESIAN_POINT('Ctrl Pts',(9.30539012840588,220.422938124626,23.370524588858));
#21974=CARTESIAN_POINT('Ctrl Pts',(16.8782440187399,213.715741138083,23.0826260880876));
#21975=CARTESIAN_POINT('Ctrl Pts',(20.3230807215517,204.204288123335,22.7947275873169));
#21976=CARTESIAN_POINT('Ctrl Pts',(18.8015509667513,194.203308754151,22.5068290865464));
#21977=CARTESIAN_POINT('Ctrl Pts',(12.6839404684284,186.146667152781,22.2189305857757));
#21978=CARTESIAN_POINT('Ctrl Pts',(3.45904515524035,181.99504754401,21.9310320850053));
#21979=CARTESIAN_POINT('Ctrl Pts',(-6.62814075290652,182.758798648316,21.6431335842346));
#21980=CARTESIAN_POINT('Ctrl Pts',(-15.1227746045933,188.252052010824,21.3552350834641));
#21981=CARTESIAN_POINT('Ctrl Pts',(-19.9575808551763,197.137955727991,21.0673365826936));
#21982=CARTESIAN_POINT('Ctrl Pts',(-19.9559489661551,207.254013938334,20.7794380819229));
#21983=CARTESIAN_POINT('Ctrl Pts',(-15.1182760529669,216.138357315008,20.4915395811524));
#21984=CARTESIAN_POINT('Ctrl Pts',(-6.6218703579403,221.628869736506,20.2036410803819));
#21985=CARTESIAN_POINT('Ctrl Pts',(3.46556149472157,222.389366311353,19.9157425796112));
#21986=CARTESIAN_POINT('Ctrl Pts',(12.6891167509672,218.234770682309,19.6278440788406));
#21987=CARTESIAN_POINT('Ctrl Pts',(18.8041278387488,210.176155676762,19.33994557807));
#21988=CARTESIAN_POINT('Ctrl Pts',(20.3224303005876,200.174686082504,19.0520470772996));
#21989=CARTESIAN_POINT('Ctrl Pts',(16.8745262362255,190.66434465998,18.7641485765289));
#21990=CARTESIAN_POINT('Ctrl Pts',(9.29950623848554,183.959591984132,18.4762500757583));
#21991=CARTESIAN_POINT('Ctrl Pts',(-0.559153800356699,181.692113505959,
18.1883515749879));
#21992=CARTESIAN_POINT('Ctrl Pts',(-10.3022256120006,184.413728482989,17.9004530742172));
#21993=CARTESIAN_POINT('Ctrl Pts',(-17.558610769533,191.462097858668,17.6125545734467));
#21994=CARTESIAN_POINT('Ctrl Pts',(-20.5623771555144,201.121912759058,17.324656072676));
#21995=CARTESIAN_POINT('Ctrl Pts',(-18.5825206383739,211.042336367826,17.0367575719056));
#21996=CARTESIAN_POINT('Ctrl Pts',(-12.100864071809,218.809109479973,16.7488590711349));
#21997=CARTESIAN_POINT('Ctrl Pts',(-2.69479967940129,222.532090682045,16.4609605703643));
#21998=CARTESIAN_POINT('Ctrl Pts',(7.34658908826099,221.305245921579,16.1730620695939));
#21999=CARTESIAN_POINT('Ctrl Pts',(15.5796046310279,215.427143213161,15.8851635688232));
#22000=CARTESIAN_POINT('Ctrl Pts',(20.0006396284593,206.328292411939,15.5972650680527));
#22001=CARTESIAN_POINT('Ctrl Pts',(19.5337798562426,196.223012666576,15.3093665672822));
#22002=CARTESIAN_POINT('Ctrl Pts',(14.2926415738881,187.570550311844,15.0214680665115));
#22003=CARTESIAN_POINT('Ctrl Pts',(5.55272115911254,182.47659015705,14.7335695657409));
#22004=CARTESIAN_POINT('Ctrl Pts',(-4.55901198010246,182.180811484074,14.4456710649703));
#22005=CARTESIAN_POINT('Ctrl Pts',(-13.5817419780818,186.755194996763,14.1577725641999));
#22006=CARTESIAN_POINT('Ctrl Pts',(-19.3196726587244,195.086508810618,13.8698740634292));
#22007=CARTESIAN_POINT('Ctrl Pts',(-20.3764109542929,205.147220099355,13.5819755626586));
#22008=CARTESIAN_POINT('Ctrl Pts',(-16.4947774930902,214.488936108027,13.2940770618882));
#22009=CARTESIAN_POINT('Ctrl Pts',(-9.29242078496427,220.295641620426,13.0307808569926));
#22010=CARTESIAN_POINT('Ctrl Pts',(-3.66264512700108,221.68667932783,12.8634508190207));
#22011=CARTESIAN_POINT('Ctrl Pts',(-1.23619014636053,221.831504883793,12.7920869479722));
#22012=CARTESIAN_POINT('',(19.1484872542848,203.543607811772,12.7920719539717));
#22013=CARTESIAN_POINT('Ctrl Pts',(-1.23620148106458,221.831732737834,12.7920719539717));
#22014=CARTESIAN_POINT('Ctrl Pts',(0.650502922290567,221.882660204785,12.7920719539717));
#22015=CARTESIAN_POINT('Ctrl Pts',(2.51266969686918,221.673180562303,12.7920719539717));
#22016=CARTESIAN_POINT('Ctrl Pts',(6.70761555076623,220.606956562639,12.7920719539717));
#22017=CARTESIAN_POINT('Ctrl Pts',(8.93781550155126,219.566902549454,12.7920719539717));
#22018=CARTESIAN_POINT('Ctrl Pts',(12.9596049368566,216.719186313461,12.7920719539717));
#22019=CARTESIAN_POINT('Ctrl Pts',(14.687763706681,214.905732972404,12.7920719539717));
#22020=CARTESIAN_POINT('Ctrl Pts',(17.4194354349937,210.71046412498,12.7920719539717));
#22021=CARTESIAN_POINT('Ctrl Pts',(18.3618002826074,208.348215295564,12.7920719539717));
#22022=CARTESIAN_POINT('Ctrl Pts',(18.9895056201204,205.122049210709,12.7920719539717));
#22023=CARTESIAN_POINT('Ctrl Pts',(19.0930785707955,204.332371383347,12.7920719539717));
#22024=CARTESIAN_POINT('Ctrl Pts',(19.1484872542848,203.543607811772,12.7920719539717));
#22025=CARTESIAN_POINT('Ctrl Pts',(19.1484872542848,203.543607811772,12.7920719539717));
#22026=CARTESIAN_POINT('Ctrl Pts',(19.272902122003,201.772515101413,12.7920719539717));
#22027=CARTESIAN_POINT('Ctrl Pts',(19.1544805492365,200.006031920778,12.7920719539717));
#22028=CARTESIAN_POINT('Ctrl Pts',(18.5104086305667,196.824356427585,12.7920719539717));
#22029=CARTESIAN_POINT('Ctrl Pts',(18.0458731352993,195.395730840636,12.7920719539717));
#22030=CARTESIAN_POINT('Ctrl Pts',(16.8073970614267,192.686573843009,12.7920719539717));
#22031=CARTESIAN_POINT('Ctrl Pts',(16.0499874346001,191.432967192779,12.7920719539717));
#22032=CARTESIAN_POINT('Ctrl Pts',(13.5682933478858,188.178885828019,12.7920719539717));
#22033=CARTESIAN_POINT('Ctrl Pts',(11.5759188700817,186.448550538416,12.7920719539717));
#22034=CARTESIAN_POINT('Ctrl Pts',(7.02656242010035,183.818591391622,12.7920719539717));
#22035=CARTESIAN_POINT('Ctrl Pts',(4.50388624095946,182.980763684579,12.7920719539803));
#22036=CARTESIAN_POINT('Ctrl Pts',(1.7910015872638,182.617782162594,12.7920719539803));
#22037=CARTESIAN_POINT('Ctrl Pts',(1.65681307589761,182.601133328653,12.7920719539717));
#22038=CARTESIAN_POINT('Ctrl Pts',(1.5202917373741,182.58560508025,12.7920719539717));
#22039=CARTESIAN_POINT('Ctrl Pts',(-1.19849663942059,221.832153186098,12.7925377508066));
#22040=CARTESIAN_POINT('Ctrl Pts',(-4.37681608681353,221.651935402292,12.8860082582206));
#22041=CARTESIAN_POINT('Ctrl Pts',(-10.6289475939534,219.723027656387,13.0725806129215));
#22042=CARTESIAN_POINT('Ctrl Pts',(-17.5750802407777,212.797009992853,13.3522548149091));
#22043=CARTESIAN_POINT('Ctrl Pts',(-20.4997423399989,203.448996009145,13.6315603567696));
#22044=CARTESIAN_POINT('Ctrl Pts',(-18.7429721184884,193.812442020609,13.91086589863));
#22045=CARTESIAN_POINT('Ctrl Pts',(-12.7069051176825,186.097962756881,14.1901714404905));
#22046=CARTESIAN_POINT('Ctrl Pts',(-3.77615622851542,182.074448078145,14.469476982351));
#22047=CARTESIAN_POINT('Ctrl Pts',(6.00133150350487,182.664756483699,14.7487825242114));
#22048=CARTESIAN_POINT('Ctrl Pts',(14.3831888822789,187.733447253594,15.0280880660718));
#22049=CARTESIAN_POINT('Ctrl Pts',(19.4472229655402,196.118136875524,15.3073936079323));
#22050=CARTESIAN_POINT('Ctrl Pts',(20.0320710884284,205.895932573749,15.5866991497929));
#22051=CARTESIAN_POINT('Ctrl Pts',(16.0036167538221,214.824478325864,15.8660046916532));
#22052=CARTESIAN_POINT('Ctrl Pts',(8.28571020929741,220.856168679014,16.1453102335137));
#22053=CARTESIAN_POINT('Ctrl Pts',(-1.35168290352044,222.607744738023,16.4246157753741));
#22054=CARTESIAN_POINT('Ctrl Pts',(-10.6983995880561,219.677513164525,16.7039213172347));
#22055=CARTESIAN_POINT('Ctrl Pts',(-17.6109370827137,212.737470505163,16.9832268590951));
#22056=CARTESIAN_POINT('Ctrl Pts',(-20.5040286724463,203.379191323337,17.2625324009555));
#22057=CARTESIAN_POINT('Ctrl Pts',(-18.7141954374497,193.748829717693,17.5418379428159));
#22058=CARTESIAN_POINT('Ctrl Pts',(-12.6519036722899,186.054936923111,17.8211434846764));
#22059=CARTESIAN_POINT('Ctrl Pts',(-3.70743159632435,182.061969720339,18.1004490265368));
#22060=CARTESIAN_POINT('Ctrl Pts',(6.06796601543676,182.685643745984,18.3797545683973));
#22061=CARTESIAN_POINT('Ctrl Pts',(14.4324764840346,187.782930515377,18.6590601102577));
#22062=CARTESIAN_POINT('Ctrl Pts',(19.467848867699,196.184858432854,18.9383656521182));
#22063=CARTESIAN_POINT('Ctrl Pts',(20.0193105307638,205.964595536349,19.2176711939786));
#22064=CARTESIAN_POINT('Ctrl Pts',(15.9603935991105,214.879333957596,19.4969767358392));
#22065=CARTESIAN_POINT('Ctrl Pts',(8.22193810812289,220.884637812648,19.7762822776995));
#22066=CARTESIAN_POINT('Ctrl Pts',(-1.4213795192948,222.603298021799,20.05558781956));
#22067=CARTESIAN_POINT('Ctrl Pts',(-10.7580367831911,219.64117059138,20.3348933614206));
#22068=CARTESIAN_POINT('Ctrl Pts',(-17.646838255747,212.677566492253,20.6141989032809));
#22069=CARTESIAN_POINT('Ctrl Pts',(-20.5079604734341,203.309463833067,20.8935044451414));
#22070=CARTESIAN_POINT('Ctrl Pts',(-18.685256205204,193.685269480904,21.1728099870018));
#22071=CARTESIAN_POINT('Ctrl Pts',(-12.5967300896652,186.012120354369,21.4521155288623));
#22072=CARTESIAN_POINT('Ctrl Pts',(-3.63867674409157,182.049716029285,21.7314210707227));
#22073=CARTESIAN_POINT('Ctrl Pts',(6.13453444387766,182.706763099918,22.0107266125832));
#22074=CARTESIAN_POINT('Ctrl Pts',(14.4815922083756,187.832579566945,22.2900321544436));
#22075=CARTESIAN_POINT('Ctrl Pts',(19.4882480752591,196.251651060191,22.5693376963041));
#22076=CARTESIAN_POINT('Ctrl Pts',(20.0063150276484,206.033214044211,22.8486432381645));
#22077=CARTESIAN_POINT('Ctrl Pts',(15.9169836718492,214.934041918054,23.127948780025));
#22078=CARTESIAN_POINT('Ctrl Pts',(8.15806904723741,220.91288893293,23.4072543218855));
#22079=CARTESIAN_POINT('Ctrl Pts',(-1.49106048610682,222.598613412611,23.6865598637459));
#22080=CARTESIAN_POINT('Ctrl Pts',(-10.8175495727118,219.604624583949,23.9658654056064));
#22081=CARTESIAN_POINT('Ctrl Pts',(-17.6825346719493,212.617540260317,24.2451709474668));
#22082=CARTESIAN_POINT('Ctrl Pts',(-20.5116541850099,203.239723319208,24.5244764893274));
#22083=CARTESIAN_POINT('Ctrl Pts',(-18.6561001177951,193.621808426463,24.8037820311877));
#22084=CARTESIAN_POINT('Ctrl Pts',(-12.5414106469736,185.969492414955,25.0830875730482));
#22085=CARTESIAN_POINT('Ctrl Pts',(-3.56988043659594,182.037697166489,25.3623931149086));
#22086=CARTESIAN_POINT('Ctrl Pts',(6.20103033890764,182.728109612761,25.6416986567691));
#22087=CARTESIAN_POINT('Ctrl Pts',(14.5305382040629,187.882396040543,25.9210041986295));
#22088=CARTESIAN_POINT('Ctrl Pts',(19.5084189459397,196.318512921024,26.20030974049));
#22089=CARTESIAN_POINT('Ctrl Pts',(19.9930856623302,206.10178783898,26.4796152823504));
#22090=CARTESIAN_POINT('Ctrl Pts',(15.8733864590261,214.98860121881,26.7589208242109));
#22091=CARTESIAN_POINT('Ctrl Pts',(8.09410549000183,220.940922081133,27.0382263660713));
#22092=CARTESIAN_POINT('Ctrl Pts',(-1.56072844403696,222.593690352449,27.3175319079318));
#22093=CARTESIAN_POINT('Ctrl Pts',(-10.876930006763,219.56787679547,27.5968374497922));
#22094=CARTESIAN_POINT('Ctrl Pts',(-17.7180413662976,212.557389955748,27.8761429916527));
#22095=CARTESIAN_POINT('Ctrl Pts',(-20.5150770110486,203.169976164221,28.1554485335132));
#22096=CARTESIAN_POINT('Ctrl Pts',(-18.6267983332781,193.558436288437,28.4347540753736));
#22097=CARTESIAN_POINT('Ctrl Pts',(-12.4858009405527,185.927082187906,28.7140596172341));
#22098=CARTESIAN_POINT('Ctrl Pts',(-3.50138888095493,182.025883169967,28.9933651590945));
#22099=CARTESIAN_POINT('Ctrl Pts',(6.26798886548881,182.749926723259,29.272670700955));
#22100=CARTESIAN_POINT('Ctrl Pts',(11.8070904649397,186.205331096867,29.4588743955286));
#22101=CARTESIAN_POINT('Ctrl Pts',(14.0177625756134,188.47849318537,29.5519762428154));
#22102=CARTESIAN_POINT('Ctrl Pts',(-1.20681212156461,221.978719768436,12.6610637823864));
#22103=CARTESIAN_POINT('Ctrl Pts',(-4.40889054595189,221.797154650117,12.7545342898004));
#22104=CARTESIAN_POINT('Ctrl Pts',(-10.7076349024695,219.853872087717,12.9411066445013));
#22105=CARTESIAN_POINT('Ctrl Pts',(-17.7056362213446,212.876154169981,13.2207808464889));
#22106=CARTESIAN_POINT('Ctrl Pts',(-20.6521148092886,203.458373226495,13.5000863883494));
#22107=CARTESIAN_POINT('Ctrl Pts',(-18.8822381444619,193.749892823607,13.7793919302098));
#22108=CARTESIAN_POINT('Ctrl Pts',(-12.8011168685767,185.97783557451,14.0586974720703));
#22109=CARTESIAN_POINT('Ctrl Pts',(-3.80371248089823,181.924290056969,14.3380030139307));
#22110=CARTESIAN_POINT('Ctrl Pts',(6.04675241641071,182.519004552339,14.6173085557912));
#22111=CARTESIAN_POINT('Ctrl Pts',(14.4911694849018,187.625526601905,14.8966140976516));
#22112=CARTESIAN_POINT('Ctrl Pts',(19.5930003065635,196.072797367659,15.1759196395121));
#22113=CARTESIAN_POINT('Ctrl Pts',(20.1822135205902,205.923571925169,15.4552251813725));
#22114=CARTESIAN_POINT('Ctrl Pts',(16.1236918977611,214.918757987701,15.734530723233));
#22115=CARTESIAN_POINT('Ctrl Pts',(8.34818092894042,220.995467276483,16.0138362650934));
#22116=CARTESIAN_POINT('Ctrl Pts',(-1.3611431281821,222.760116637397,16.2931418069539));
#22117=CARTESIAN_POINT('Ctrl Pts',(-10.7776212342796,219.808014590343,16.5724473488144));
#22118=CARTESIAN_POINT('Ctrl Pts',(-17.7417520772195,212.816173290491,16.8517528906748));
#22119=CARTESIAN_POINT('Ctrl Pts',(-20.6564369372281,203.388046390406,17.1310584325352));
#22120=CARTESIAN_POINT('Ctrl Pts',(-18.8532448605511,193.685806315627,17.4103639743957));
#22121=CARTESIAN_POINT('Ctrl Pts',(-12.7457057548879,185.934488342265,17.6896695162561));
#22122=CARTESIAN_POINT('Ctrl Pts',(-3.73447450747528,181.911718689515,17.9689750581166));
#22123=CARTESIAN_POINT('Ctrl Pts',(6.11388408383359,182.54004765295,18.2482805999771));
#22124=CARTESIAN_POINT('Ctrl Pts',(14.5408250439436,187.675379221205,18.5275861418375));
#22125=CARTESIAN_POINT('Ctrl Pts',(19.6137801138762,196.140016904109,18.806891683698));
#22126=CARTESIAN_POINT('Ctrl Pts',(20.169357740789,205.992747376001,19.0861972255584));
#22127=CARTESIAN_POINT('Ctrl Pts',(16.0801461278204,214.974023044502,19.3655027674189));
#22128=CARTESIAN_POINT('Ctrl Pts',(8.28393285393059,221.024148897526,19.6448083092793));
#22129=CARTESIAN_POINT('Ctrl Pts',(-1.43135994303349,222.755636731436,19.9241138511398));
#22130=CARTESIAN_POINT('Ctrl Pts',(-10.8377035447157,219.771400766147,20.2034193930002));
#22131=CARTESIAN_POINT('Ctrl Pts',(-17.7779212075407,212.755822169751,20.4827249348607));
#22132=CARTESIAN_POINT('Ctrl Pts',(-20.6603980839321,203.317798472674,20.7620304767211));
#22133=CARTESIAN_POINT('Ctrl Pts',(-18.8240896336344,193.621771682029,21.0413360185816));
#22134=CARTESIAN_POINT('Ctrl Pts',(-12.6901203712054,185.891352202005,21.3206415604421));
#22135=CARTESIAN_POINT('Ctrl Pts',(-3.66520648725058,181.899373540149,21.5999471023025));
#22136=CARTESIAN_POINT('Ctrl Pts',(6.18094936140927,182.561324636153,21.879252644163));
#22137=CARTESIAN_POINT('Ctrl Pts',(14.5903073550421,187.725398840146,22.1585581860234));
#22138=CARTESIAN_POINT('Ctrl Pts',(19.6343315757229,196.207308053932,22.4378637278839));
#22139=CARTESIAN_POINT('Ctrl Pts',(20.1562652426775,206.061878034236,22.7171692697443));
#22140=CARTESIAN_POINT('Ctrl Pts',(16.0364122003569,215.029139330693,22.9964748116048));
#22141=CARTESIAN_POINT('Ctrl Pts',(8.21958709128287,221.052610876689,23.2757803534652));
#22142=CARTESIAN_POINT('Ctrl Pts',(-1.50156099012838,222.750917157567,23.5550858953257));
#22143=CARTESIAN_POINT('Ctrl Pts',(-10.8976605219494,219.734581988988,23.8343914371861));
#22144=CARTESIAN_POINT('Ctrl Pts',(-17.8138840523234,212.695347917926,24.1136969790466));
#22145=CARTESIAN_POINT('Ctrl Pts',(-20.6641193644333,203.24753743406,24.393002520907));
#22146=CARTESIAN_POINT('Ctrl Pts',(-18.7947159328229,193.557836971132,24.6723080627675));
#22147=CARTESIAN_POINT('Ctrl Pts',(-12.6343880390234,185.848406098823,24.9516136046279));
#22148=CARTESIAN_POINT('Ctrl Pts',(-3.59589670194035,181.887264971985,25.2309191464884));
#22149=CARTESIAN_POINT('Ctrl Pts',(6.24794156336152,182.582830473203,25.5102246883488));
#22150=CARTESIAN_POINT('Ctrl Pts',(14.6396186724566,187.77558713181,25.7895302302093));
#22151=CARTESIAN_POINT('Ctrl Pts',(19.6546529926582,196.274668951654,26.0688357720697));
#22152=CARTESIAN_POINT('Ctrl Pts',(20.1429371449458,206.13096365064,26.3481413139302));
#22153=CARTESIAN_POINT('Ctrl Pts',(15.9924895722822,215.084105836997,26.6274468557907));
#22154=CARTESIAN_POINT('Ctrl Pts',(8.15514616365542,221.080853279546,26.9067523976511));
#22155=CARTESIAN_POINT('Ctrl Pts',(-1.57174900943468,222.745957304681,27.1860579395116));
#22156=CARTESIAN_POINT('Ctrl Pts',(-10.957483989245,219.697560027735,27.465363481372));
#22157=CARTESIAN_POINT('Ctrl Pts',(-17.8496561149862,212.634748447827,27.7446690232325));
#22158=CARTESIAN_POINT('Ctrl Pts',(-20.667566982485,203.177270172883,28.0239745650929));
#22159=CARTESIAN_POINT('Ctrl Pts',(-18.7651970777235,193.493990841959,28.3032801069534));
#22160=CARTESIAN_POINT('Ctrl Pts',(-12.5783599216182,185.80568146045,28.5825856488138));
#22161=CARTESIAN_POINT('Ctrl Pts',(-3.52690184160952,181.875358242882,28.8618911906743));
#22162=CARTESIAN_POINT('Ctrl Pts',(6.31541275978796,182.604820323632,29.1411967325347));
#22163=CARTESIAN_POINT('Ctrl Pts',(11.8958066806676,186.08599056359,29.3274004271084));
#22164=CARTESIAN_POINT('Ctrl Pts',(14.1230039484872,188.376144932653,29.4205022743952));
#22165=CARTESIAN_POINT('Ctrl Pts',(-1.21971663402261,222.20616812234,12.3271619981033));
#22166=CARTESIAN_POINT('Ctrl Pts',(-4.45864932814449,222.022513115345,12.4206325055173));
#22167=CARTESIAN_POINT('Ctrl Pts',(-10.8297481318121,220.056914856063,12.6072048602181));
#22168=CARTESIAN_POINT('Ctrl Pts',(-17.9082292291622,212.998971136191,12.8868790622058));
#22169=CARTESIAN_POINT('Ctrl Pts',(-20.8885676026273,203.472924309178,13.1661846040662));
#22170=CARTESIAN_POINT('Ctrl Pts',(-19.0983501198728,193.652829352601,13.4454901459267));
#22171=CARTESIAN_POINT('Ctrl Pts',(-12.947314796382,185.791422372736,13.7247956877871));
#22172=CARTESIAN_POINT('Ctrl Pts',(-3.84647405135175,181.691275223711,14.0041012296476));
#22173=CARTESIAN_POINT('Ctrl Pts',(6.1172364128559,182.292827005203,14.283406771508));
#22174=CARTESIAN_POINT('Ctrl Pts',(14.658733579664,187.458055585338,14.5627123133685));
#22175=CARTESIAN_POINT('Ctrl Pts',(19.8192172441183,196.002439614808,14.8420178552289));
#22176=CARTESIAN_POINT('Ctrl Pts',(20.4152042212414,205.966462611778,15.1213233970894));
#22177=CARTESIAN_POINT('Ctrl Pts',(16.3100242358796,215.065060956468,15.4006289389498));
#22178=CARTESIAN_POINT('Ctrl Pts',(8.44512285469239,221.211630531296,15.6799344808103));
#22179=CARTESIAN_POINT('Ctrl Pts',(-1.37582348461047,222.996567012289,15.9592400226707));
#22180=CARTESIAN_POINT('Ctrl Pts',(-10.9005572086202,220.010526413298,16.2385455645312));
#22181=CARTESIAN_POINT('Ctrl Pts',(-17.9447504954269,212.938304097967,16.5178511063916));
#22182=CARTESIAN_POINT('Ctrl Pts',(-20.8929437440477,203.401787663849,16.7971566482521));
#22183=CARTESIAN_POINT('Ctrl Pts',(-19.0690214466331,193.588006740218,17.0764621901126));
#22184=CARTESIAN_POINT('Ctrl Pts',(-12.8912676183803,185.747576501941,17.355767731973));
#22185=CARTESIAN_POINT('Ctrl Pts',(-3.77643963696556,181.678559473477,17.6350732738335));
#22186=CARTESIAN_POINT('Ctrl Pts',(6.18513964042578,182.314111959042,17.9143788156939));
#22187=CARTESIAN_POINT('Ctrl Pts',(14.7089600986466,187.5084813617,18.1936843575544));
#22188=CARTESIAN_POINT('Ctrl Pts',(19.8402358976898,196.070431919362,18.4729898994148));
#22189=CARTESIAN_POINT('Ctrl Pts',(20.4022006681618,206.036433338268,18.7522954412753));
#22190=CARTESIAN_POINT('Ctrl Pts',(16.265977835991,215.120961359328,19.0316009831357));
#22191=CARTESIAN_POINT('Ctrl Pts',(8.38013616283049,221.240641889291,19.3109065249962));
#22192=CARTESIAN_POINT('Ctrl Pts',(-1.44684754243202,222.992035602818,19.5902120668566));
#22193=CARTESIAN_POINT('Ctrl Pts',(-10.9613302483687,219.973491662207,19.8695176087171));
#22194=CARTESIAN_POINT('Ctrl Pts',(-17.981335441096,212.877259156345,20.1488231505775));
#22195=CARTESIAN_POINT('Ctrl Pts',(-20.8969504294518,203.330732147912,20.428128692438));
#22196=CARTESIAN_POINT('Ctrl Pts',(-19.0395310396266,193.523235938716,20.7074342342984));
#22197=CARTESIAN_POINT('Ctrl Pts',(-12.8350432027489,185.703944451303,20.9867397761589));
#22198=CARTESIAN_POINT('Ctrl Pts',(-3.70637528378189,181.666072399306,21.2660453180194));
#22199=CARTESIAN_POINT('Ctrl Pts',(6.25297592738169,182.335633550995,21.5453508598798));
#22200=CARTESIAN_POINT('Ctrl Pts',(14.7590112782635,187.559076026271,21.8246564017403));
#22201=CARTESIAN_POINT('Ctrl Pts',(19.8610236273993,196.138496675274,22.1039619436007));
#22202=CARTESIAN_POINT('Ctrl Pts',(20.3889576534316,206.106358750319,22.3832674854612));
#22203=CARTESIAN_POINT('Ctrl Pts',(16.2217411257325,215.176711284484,22.6625730273216));
#22204=CARTESIAN_POINT('Ctrl Pts',(8.31505065544737,221.269431078796,22.9418785691821));
#22205=CARTESIAN_POINT('Ctrl Pts',(-1.51785564895683,222.987261770836,23.2211841110425));
#22206=CARTESIAN_POINT('Ctrl Pts',(-11.0219765151055,219.936249601589,23.500489652903));
#22207=CARTESIAN_POINT('Ctrl Pts',(-18.0177117291659,212.816089668244,23.7797951947634));
#22208=CARTESIAN_POINT('Ctrl Pts',(-20.9007144913342,203.259663360149,24.0591007366239));
#22209=CARTESIAN_POINT('Ctrl Pts',(-19.0098196468543,193.458566208763,24.3384062784843));
#22210=CARTESIAN_POINT('Ctrl Pts',(-12.7786701494986,185.66050462234,24.6177118203448));
#22211=CARTESIAN_POINT('Ctrl Pts',(-3.63626868489641,181.653824626454,24.8970173622053));
#22212=CARTESIAN_POINT('Ctrl Pts',(6.32073829764963,182.357386627199,25.1763229040657));
#22213=CARTESIAN_POINT('Ctrl Pts',(14.8088895004075,187.609841303941,25.4556284459262));
#22214=CARTESIAN_POINT('Ctrl Pts',(19.8815786632042,196.206631978274,25.7349339877866));
#22215=CARTESIAN_POINT('Ctrl Pts',(20.3754763397066,206.176238608384,26.0142395296471));
#22216=CARTESIAN_POINT('Ctrl Pts',(16.1773135259288,215.232309695739,26.2935450715075));
#22217=CARTESIAN_POINT('Ctrl Pts',(8.2498689307196,221.297998193423,26.572850613368));
#22218=CARTESIAN_POINT('Ctrl Pts',(-1.58885066682133,222.982244842563,26.8521561552284));
#22219=CARTESIAN_POINT('Ctrl Pts',(-11.0824875475915,219.8988021381,27.1314616970889));
#22220=CARTESIAN_POINT('Ctrl Pts',(-18.0538954463205,212.754793272629,27.4107672389493));
#22221=CARTESIAN_POINT('Ctrl Pts',(-20.9042008860813,203.188588810559,27.6900727808098));
#22222=CARTESIAN_POINT('Ctrl Pts',(-18.979963284675,193.393984943775,27.9693783226703));
#22223=CARTESIAN_POINT('Ctrl Pts',(-12.7219940958329,185.617291223222,28.2486838645307));
#22224=CARTESIAN_POINT('Ctrl Pts',(-3.56648961223375,181.641775832537,28.5279894063912));
#22225=CARTESIAN_POINT('Ctrl Pts',(6.38899984790007,182.379640541388,28.8072949482516));
#22226=CARTESIAN_POINT('Ctrl Pts',(12.033491292671,185.900804018447,28.9934986428252));
#22227=CARTESIAN_POINT('Ctrl Pts',(14.2863220651792,188.217316485018,29.0866004901121));
#22228=CARTESIAN_POINT('Ctrl Pts',(-1.2245816423535,222.2918949462,11.623064838654));
#22229=CARTESIAN_POINT('Ctrl Pts',(-4.4773023930483,222.107458445088,11.716535346068));
#22230=CARTESIAN_POINT('Ctrl Pts',(-10.8757918716362,220.133396245947,11.9031077007688));
#22231=CARTESIAN_POINT('Ctrl Pts',(-17.984527392018,213.045246321399,12.1827819027565));
#22232=CARTESIAN_POINT('Ctrl Pts',(-20.9776535929828,203.478402993982,12.4620874446169));
#22233=CARTESIAN_POINT('Ctrl Pts',(-19.1797587512174,193.616265262887,12.7413929864774));
#22234=CARTESIAN_POINT('Ctrl Pts',(-13.0023924471232,185.721196400992,13.0206985283378));
#22235=CARTESIAN_POINT('Ctrl Pts',(-3.86258208694969,181.603494573377,13.3000040701983));
#22236=CARTESIAN_POINT('Ctrl Pts',(6.14378854651752,182.20762160836,13.5793096120588));
#22237=CARTESIAN_POINT('Ctrl Pts',(14.7218582855614,187.394966242773,13.8586151539192));
#22238=CARTESIAN_POINT('Ctrl Pts',(19.9044372210664,195.975934520922,14.1379206957797));
#22239=CARTESIAN_POINT('Ctrl Pts',(20.50297615619,205.982620338511,14.4172262376401));
#22240=CARTESIAN_POINT('Ctrl Pts',(16.3802190334257,215.120175969982,14.6965317795006));
#22241=CARTESIAN_POINT('Ctrl Pts',(8.48164267325263,221.293063211106,14.975837321361));
#22242=CARTESIAN_POINT('Ctrl Pts',(-1.38135385021937,223.085642218515,15.2551428632215));
#22243=CARTESIAN_POINT('Ctrl Pts',(-10.9468694502421,220.086816344789,15.5344484050819));
#22244=CARTESIAN_POINT('Ctrl Pts',(-18.0212237366799,212.984313020479,15.8137539469424));
#22245=CARTESIAN_POINT('Ctrl Pts',(-20.9820402103091,203.406964254618,16.0930594888028));
#22246=CARTESIAN_POINT('Ctrl Pts',(-19.1503084580072,193.551163840181,16.3723650306633));
#22247=CARTESIAN_POINT('Ctrl Pts',(-12.9461034511577,185.677163371807,16.6516705725237));
#22248=CARTESIAN_POINT('Ctrl Pts',(-3.79224867362475,181.590724105721,16.9309761143842));
#22249=CARTESIAN_POINT('Ctrl Pts',(6.21198292000535,182.22899782504,17.2102816562446));
#22250=CARTESIAN_POINT('Ctrl Pts',(14.7722996680946,187.445607866437,17.4895871981051));
#22251=CARTESIAN_POINT('Ctrl Pts',(19.9255459591447,196.04421797497,17.7688927399656));
#22252=CARTESIAN_POINT('Ctrl Pts',(20.489916884136,206.052890644249,18.048198281826));
#22253=CARTESIAN_POINT('Ctrl Pts',(16.3359840605024,215.176315726774,18.3275038236864));
#22254=CARTESIAN_POINT('Ctrl Pts',(8.41637771981581,221.32219878362,18.6068093655469));
#22255=CARTESIAN_POINT('Ctrl Pts',(-1.45268200615858,223.081091408347,18.8861149074074));
#22256=CARTESIAN_POINT('Ctrl Pts',(-11.0079027028577,220.049623022028,19.1654204492678));
#22257=CARTESIAN_POINT('Ctrl Pts',(-18.0579653265069,212.923006704119,19.4447259911283));
#22258=CARTESIAN_POINT('Ctrl Pts',(-20.9860640515126,203.335604501406,19.7240315329887));
#22259=CARTESIAN_POINT('Ctrl Pts',(-19.1206917822421,193.486115710761,20.0033370748492));
#22260=CARTESIAN_POINT('Ctrl Pts',(-12.8896383005476,185.633344502566,20.2826426167097));
#22261=CARTESIAN_POINT('Ctrl Pts',(-3.72188432710467,181.578183565883,20.5619481585701));
#22262=CARTESIAN_POINT('Ctrl Pts',(6.2801096603585,182.250611565602,20.8412537004305));
#22263=CARTESIAN_POINT('Ctrl Pts',(14.8225651509641,187.496419161283,21.120559242291));
#22264=CARTESIAN_POINT('Ctrl Pts',(19.9464226953002,196.11257416253,21.3998647841515));
#22265=CARTESIAN_POINT('Ctrl Pts',(20.4766171670292,206.123115454689,21.6791703260119));
#22266=CARTESIAN_POINT('Ctrl Pts',(16.2915579427081,215.232304355387,21.9584758678723));
#22267=CARTESIAN_POINT('Ctrl Pts',(8.35101353698229,221.351111239286,22.2377814097328));
#22268=CARTESIAN_POINT('Ctrl Pts',(-1.52399414683482,223.076297136328,22.5170869515932));
#22269=CARTESIAN_POINT('Ctrl Pts',(-11.0688086376128,220.012221502757,22.7963924934537));
#22270=CARTESIAN_POINT('Ctrl Pts',(-18.0944973663211,212.861575307687,23.0756980353142));
#22271=CARTESIAN_POINT('Ctrl Pts',(-20.9898442298241,203.264231419736,23.3550035771746));
#22272=CARTESIAN_POINT('Ctrl Pts',(-19.0908531749164,193.421169085465,23.6343091190351));
#22273=CARTESIAN_POINT('Ctrl Pts',(-12.8330238754036,185.589718678308,23.9136146608955));
#22274=CARTESIAN_POINT('Ctrl Pts',(-3.6514775548942,181.565883351435,24.192920202756));
#22275=CARTESIAN_POINT('Ctrl Pts',(6.34816216936561,182.272457782682,24.4722257446164));
#22276=CARTESIAN_POINT('Ctrl Pts',(14.8726569319468,187.547401797355,24.7515312864769));
#22277=CARTESIAN_POINT('Ctrl Pts',(19.9670657494531,196.181001204319,25.0308368283373));
#22278=CARTESIAN_POINT('Ctrl Pts',(20.4630781130829,206.193294505269,25.3101423701978));
#22279=CARTESIAN_POINT('Ctrl Pts',(16.246940155399,215.288140844451,25.5894479120582));
#22280=CARTESIAN_POINT('Ctrl Pts',(8.28555264519057,221.379800620004,25.8687534539187));
#22281=CARTESIAN_POINT('Ctrl Pts',(-1.59529297297912,223.071258832089,26.1480589957792));
#22282=CARTESIAN_POINT('Ctrl Pts',(-11.1295791209587,219.974613477431,26.4273645376396));
#22283=CARTESIAN_POINT('Ctrl Pts',(-18.1308352379402,212.800016937335,26.7066700795001));
#22284=CARTESIAN_POINT('Ctrl Pts',(-20.9933471922361,203.192851534752,26.9859756213605));
#22285=CARTESIAN_POINT('Ctrl Pts',(-19.0608654364207,193.356313472382,27.265281163221));
#22286=CARTESIAN_POINT('Ctrl Pts',(-12.7761124398792,185.546315632331,27.5445867050814));
#22287=CARTESIAN_POINT('Ctrl Pts',(-3.58138255509392,181.553792864446,27.8238922469419));
#22288=CARTESIAN_POINT('Ctrl Pts',(6.41668795434196,182.294785471494,28.1031977888023));
#22289=CARTESIAN_POINT('Ctrl Pts',(12.0854560649694,185.831078356508,28.289401483376));
#22290=CARTESIAN_POINT('Ctrl Pts',(14.347877820206,188.157452918062,28.3825033306628));
#22291=CARTESIAN_POINT('Ctrl Pts',(-1.21095167591438,222.051722854646,11.1585176523659));
#22292=CARTESIAN_POINT('Ctrl Pts',(-4.42505817629752,221.86947491911,11.2519881597799));
#22293=CARTESIAN_POINT('Ctrl Pts',(-10.7467932480486,219.919132686808,11.4385605144807));
#22294=CARTESIAN_POINT('Ctrl Pts',(-17.7707790780849,212.915604006315,11.7182347164684));
#22295=CARTESIAN_POINT('Ctrl Pts',(-20.7280753145824,203.463054721304,11.9975402583288));
#22296=CARTESIAN_POINT('Ctrl Pts',(-18.9516908512547,193.7187003738,12.2768458001893));
#22297=CARTESIAN_POINT('Ctrl Pts',(-12.848090557838,185.917936524297,12.5561513420498));
#22298=CARTESIAN_POINT('Ctrl Pts',(-3.81745511876447,181.849414478718,12.8354568839102));
#22299=CARTESIAN_POINT('Ctrl Pts',(6.06940206810179,182.446326935776,13.1147624257707));
#22300=CARTESIAN_POINT('Ctrl Pts',(14.5450126218474,187.571712793286,13.3940679676311));
#22301=CARTESIAN_POINT('Ctrl Pts',(19.6656910833095,196.050189288623,13.6733735094916));
#22302=CARTESIAN_POINT('Ctrl Pts',(20.2570806146759,205.937354012243,13.952679051352));
#22303=CARTESIAN_POINT('Ctrl Pts',(16.1835663450195,214.965769716718,14.2319845932125));
#22304=CARTESIAN_POINT('Ctrl Pts',(8.37933137698676,221.064927276961,14.5112901350729));
#22305=CARTESIAN_POINT('Ctrl Pts',(-1.36586037532152,222.836095533239,14.7905956769334));
#22306=CARTESIAN_POINT('Ctrl Pts',(-10.8171244083333,219.873087964502,15.0699012187938));
#22307=CARTESIAN_POINT('Ctrl Pts',(-17.8069818089073,212.855417735265,15.3492067606543));
#22308=CARTESIAN_POINT('Ctrl Pts',(-20.732433964295,203.392461890546,15.6285123025147));
#22309=CARTESIAN_POINT('Ctrl Pts',(-18.9225806185165,193.654380256724,15.9078178443752));
#22310=CARTESIAN_POINT('Ctrl Pts',(-12.7924793295335,185.874427728354,16.1871233862356));
#22311=CARTESIAN_POINT('Ctrl Pts',(-3.74795921455812,181.836797349021,16.4664289280961));
#22312=CARTESIAN_POINT('Ctrl Pts',(6.13678072029936,182.467447455745,16.7457344699566));
#22313=CARTESIAN_POINT('Ctrl Pts',(14.5948520899579,187.621749724691,17.025040011817));
#22314=CARTESIAN_POINT('Ctrl Pts',(19.6865474321892,196.117657074517,17.3043455536775));
#22315=CARTESIAN_POINT('Ctrl Pts',(20.2441774478923,206.006785040526,17.5836510955379));
#22316=CARTESIAN_POINT('Ctrl Pts',(16.1398596614509,215.021238915736,17.8629566373984));
#22317=CARTESIAN_POINT('Ctrl Pts',(8.31484598268757,221.093714859505,18.1422621792588));
#22318=CARTESIAN_POINT('Ctrl Pts',(-1.43633659258797,222.831599074439,18.4215677211193));
#22319=CARTESIAN_POINT('Ctrl Pts',(-10.8774286669736,219.836338884822,18.7008732629797));
#22320=CARTESIAN_POINT('Ctrl Pts',(-17.8432845558973,212.794843667506,18.9801788048402));
#22321=CARTESIAN_POINT('Ctrl Pts',(-20.7364097429712,203.321954466605,19.2594843467006));
#22322=CARTESIAN_POINT('Ctrl Pts',(-18.8933176882506,193.590109069226,19.5387898885611));
#22323=CARTESIAN_POINT('Ctrl Pts',(-12.7366886046933,185.831132236667,19.8180954304215));
#22324=CARTESIAN_POINT('Ctrl Pts',(-3.67843530778139,181.824406594747,20.097400972282));
#22325=CARTESIAN_POINT('Ctrl Pts',(6.20409374732727,182.488803039398,20.3767065141424));
#22326=CARTESIAN_POINT('Ctrl Pts',(14.6445171962602,187.671954123752,20.6560120560029));
#22327=CARTESIAN_POINT('Ctrl Pts',(19.7071748142937,196.185196808149,20.9353175978634));
#22328=CARTESIAN_POINT('Ctrl Pts',(20.2310365840814,206.076171077989,21.2146231397238));
#22329=CARTESIAN_POINT('Ctrl Pts',(16.0959641741743,215.076558809927,21.4939286815843));
#22330=CARTESIAN_POINT('Ctrl Pts',(8.25026251693412,221.122281981567,21.7732342234447));
#22331=CARTESIAN_POINT('Ctrl Pts',(-1.50679697307055,222.826862065757,22.0525397653051));
#22332=CARTESIAN_POINT('Ctrl Pts',(-10.9376071345044,219.799384093436,22.3318453071656));
#22333=CARTESIAN_POINT('Ctrl Pts',(-17.8793802528297,212.734146014604,22.6111508490261));
#22334=CARTESIAN_POINT('Ctrl Pts',(-20.7401447706699,203.251433872828,22.8904563908865));
#22335=CARTESIAN_POINT('Ctrl Pts',(-18.863835476029,193.52593817401,23.169761932747));
#22336=CARTESIAN_POINT('Ctrl Pts',(-12.6807503897373,185.788027483397,23.4490674746074));
#22337=CARTESIAN_POINT('Ctrl Pts',(-3.60886947940787,181.812253296983,23.7283730164679));
#22338=CARTESIAN_POINT('Ctrl Pts',(6.2713334242268,182.51038831952,24.0076785583283));
#22339=CARTESIAN_POINT('Ctrl Pts',(14.694010686818,187.722327824572,24.2869841001888));
#22340=CARTESIAN_POINT('Ctrl Pts',(19.7275712812053,196.252806534699,24.5662896420492));
#22341=CARTESIAN_POINT('Ctrl Pts',(20.217659293911,206.14551193417,24.8455951839097));
#22342=CARTESIAN_POINT('Ctrl Pts',(16.0518791962451,215.131728313481,25.1249007257701));
#22343=CARTESIAN_POINT('Ctrl Pts',(8.18558373280405,221.150628838633,25.4042062676306));
#22344=CARTESIAN_POINT('Ctrl Pts',(-1.57724470019492,222.821883629348,25.6835118094911));
#22345=CARTESIAN_POINT('Ctrl Pts',(-10.9976506985128,219.762225923984,25.9628173513515));
#22346=CARTESIAN_POINT('Ctrl Pts',(-17.9152863855612,212.673321494092,26.242122893212));
#22347=CARTESIAN_POINT('Ctrl Pts',(-20.7436010441639,203.180909563463,26.5214284350724));
#22348=CARTESIAN_POINT('Ctrl Pts',(-18.8342163838392,193.461850792345,26.8007339769329));
#22349=CARTESIAN_POINT('Ctrl Pts',(-12.6244971650223,185.745156510808,27.0800395187933));
#22350=CARTESIAN_POINT('Ctrl Pts',(-3.53966242594454,181.800277960128,27.3593450606538));
#22351=CARTESIAN_POINT('Ctrl Pts',(6.3391236351846,182.532512922104,27.6386506025142));
#22352=CARTESIAN_POINT('Ctrl Pts',(11.9398618085732,186.026411503516,27.8248542970879));
#22353=CARTESIAN_POINT('Ctrl Pts',(14.1754233376455,188.325166569845,27.9179561443747));
#22354=CARTESIAN_POINT('Ctrl Pts',(-1.19849668077981,221.832153592554,10.9615775365876));
#22355=CARTESIAN_POINT('Ctrl Pts',(-4.37681464325898,221.65193589874,11.0550480440016));
#22356=CARTESIAN_POINT('Ctrl Pts',(-10.6289480909368,219.723027311577,11.2416203987025));
#22357=CARTESIAN_POINT('Ctrl Pts',(-17.5750796878864,212.797009980085,11.5212946006901));
#22358=CARTESIAN_POINT('Ctrl Pts',(-20.4997422383847,203.448995948713,11.8006001425506));
#22359=CARTESIAN_POINT('Ctrl Pts',(-18.7429718177308,193.812442146361,12.0799056844111));
#22360=CARTESIAN_POINT('Ctrl Pts',(-12.7069049958467,186.097962944257,12.3592112262715));
#22361=CARTESIAN_POINT('Ctrl Pts',(-3.77615616749882,182.074448330289,12.638516768132));
#22362=CARTESIAN_POINT('Ctrl Pts',(6.00133142139159,182.664756721361,12.9178223099924));
#22363=CARTESIAN_POINT('Ctrl Pts',(14.3831887079412,187.733447432355,13.1971278518528));
#22364=CARTESIAN_POINT('Ctrl Pts',(19.4472227239202,196.118136949664,13.4764333937134));
#22365=CARTESIAN_POINT('Ctrl Pts',(20.0320708419922,205.895932528482,13.7557389355737));
#22366=CARTESIAN_POINT('Ctrl Pts',(16.0036165557764,214.824478170531,14.0350444774343));
#22367=CARTESIAN_POINT('Ctrl Pts',(8.28571010661269,220.856168449726,14.3143500192948));
#22368=CARTESIAN_POINT('Ctrl Pts',(-1.35168288802331,222.607744487134,14.5936555611552));
#22369=CARTESIAN_POINT('Ctrl Pts',(-10.6983994575896,219.67751294968,14.8729611030156));
#22370=CARTESIAN_POINT('Ctrl Pts',(-17.6109368673582,212.737470375582,15.1522666448761));
#22371=CARTESIAN_POINT('Ctrl Pts',(-20.5040284215147,203.379191308761,15.4315721867365));
#22372=CARTESIAN_POINT('Ctrl Pts',(-18.7141952085238,193.748829821453,15.7108777285969));
#22373=CARTESIAN_POINT('Ctrl Pts',(-12.6519035178532,186.054937121417,15.9901832704575));
#22374=CARTESIAN_POINT('Ctrl Pts',(-3.70743155180198,182.06196996771,16.2694888123178));
#22375=CARTESIAN_POINT('Ctrl Pts',(6.06796593983806,182.685643985692,16.5487943541784));
#22376=CARTESIAN_POINT('Ctrl Pts',(14.4324763056503,187.782930692448,16.8280998960388));
#22377=CARTESIAN_POINT('Ctrl Pts',(19.4678486274393,196.184858506681,17.1074054378992));
#22378=CARTESIAN_POINT('Ctrl Pts',(20.0193102837274,205.96459549,17.3867109797596));
#22379=CARTESIAN_POINT('Ctrl Pts',(15.960393401951,214.879333801701,17.6660165216202));
#22380=CARTESIAN_POINT('Ctrl Pts',(8.2219380060553,220.884637582958,17.9453220634805));
#22381=CARTESIAN_POINT('Ctrl Pts',(-1.42137950286312,222.60329777099,18.224627605341));
#22382=CARTESIAN_POINT('Ctrl Pts',(-10.7580366520284,219.64117037697,18.5039331472016));
#22383=CARTESIAN_POINT('Ctrl Pts',(-17.6468380399332,212.677566363413,18.7832386890619));
#22384=CARTESIAN_POINT('Ctrl Pts',(-20.5079602224622,203.309463819344,19.0625442309224));
#22385=CARTESIAN_POINT('Ctrl Pts',(-18.6852559766299,193.685269585445,19.3418497727828));
#22386=CARTESIAN_POINT('Ctrl Pts',(-12.5967299359083,186.012120553201,19.6211553146433));
#22387=CARTESIAN_POINT('Ctrl Pts',(-3.63867670041323,182.049716276808,19.9004608565037));
#22388=CARTESIAN_POINT('Ctrl Pts',(6.13453436746056,182.706763339366,20.1797663983642));
#22389=CARTESIAN_POINT('Ctrl Pts',(14.481592029388,187.832579743406,20.4590719402246));
#22390=CARTESIAN_POINT('Ctrl Pts',(19.4882478347485,196.251651133197,20.7383774820851));
#22391=CARTESIAN_POINT('Ctrl Pts',(20.0063147807717,206.033213997018,21.0176830239456));
#22392=CARTESIAN_POINT('Ctrl Pts',(15.9169834752231,214.934041761486,21.2969885658061));
#22393=CARTESIAN_POINT('Ctrl Pts',(8.15806894595475,220.912888702892,21.5762941076664));
#22394=CARTESIAN_POINT('Ctrl Pts',(-1.49106046881905,222.598613161859,21.855599649527));
#22395=CARTESIAN_POINT('Ctrl Pts',(-10.8175494408176,219.604624369989,22.1349051913874));
#22396=CARTESIAN_POINT('Ctrl Pts',(-17.6825344556976,212.617540132215,22.4142107332479));
#22397=CARTESIAN_POINT('Ctrl Pts',(-20.511653933991,203.239723306344,22.6935162751083));
#22398=CARTESIAN_POINT('Ctrl Pts',(-18.6560998895828,193.621808531783,22.9728218169687));
#22399=CARTESIAN_POINT('Ctrl Pts',(-12.5414104938892,185.969492614315,23.2521273588292));
#22400=CARTESIAN_POINT('Ctrl Pts',(-3.56988039377832,182.03769741415,23.5314329006897));
#22401=CARTESIAN_POINT('Ctrl Pts',(6.20103026170608,182.728109851968,23.8107384425502));
#22402=CARTESIAN_POINT('Ctrl Pts',(14.5305380244042,187.882396216349,24.0900439844105));
#22403=CARTESIAN_POINT('Ctrl Pts',(19.5084187053298,196.3185129933,24.369349526271));
#22404=CARTESIAN_POINT('Ctrl Pts',(19.9930854152996,206.101787790751,24.6486550681315));
#22405=CARTESIAN_POINT('Ctrl Pts',(15.8733862636107,214.988601061989,24.927960609992));
#22406=CARTESIAN_POINT('Ctrl Pts',(8.09410538806629,220.940921849862,25.2072661518523));
#22407=CARTESIAN_POINT('Ctrl Pts',(-1.56072842282479,222.593690103654,25.4865716937128));
#22408=CARTESIAN_POINT('Ctrl Pts',(-10.8769298806769,219.56787657792,25.7658772355732));
#22409=CARTESIAN_POINT('Ctrl Pts',(-17.7180411356484,212.557389837002,26.0451827774338));
#22410=CARTESIAN_POINT('Ctrl Pts',(-20.5150767896196,203.169976133843,26.3244883192942));
#22411=CARTESIAN_POINT('Ctrl Pts',(-18.6267980414499,193.558436433714,26.6037938611546));
#22412=CARTESIAN_POINT('Ctrl Pts',(-12.485800919812,185.927082304298,26.883099403015));
#22413=CARTESIAN_POINT('Ctrl Pts',(-3.50138852901881,182.025883596573,27.1624049448755));
#22414=CARTESIAN_POINT('Ctrl Pts',(6.26798828084993,182.749926573566,27.4417104867359));
#22415=CARTESIAN_POINT('Ctrl Pts',(11.807091777072,186.205331860596,27.6279141813096));
#22416=CARTESIAN_POINT('Ctrl Pts',(14.0177628682467,188.478492900781,27.7210160285964));
#22417=CARTESIAN_POINT('Ctrl Pts',(13.9863527702188,188.443764406383,27.7212135210487));
#22418=CARTESIAN_POINT('Ctrl Pts',(13.9870386620174,188.444465698033,27.721242684727));
#22419=CARTESIAN_POINT('Ctrl Pts',(13.9877277802365,188.445164518208,27.7212755577286));
#22420=CARTESIAN_POINT('Ctrl Pts',(13.9971811951258,188.454671571535,27.7217756924425));
#22421=CARTESIAN_POINT('Ctrl Pts',(14.0057825005907,188.462392087162,27.7228062267856));
#22422=CARTESIAN_POINT('Ctrl Pts',(14.0146014498195,188.469013496929,27.7246615951134));
#22423=CARTESIAN_POINT('Ctrl Pts',(14.0175237927042,188.471065272685,27.7253642726255));
#22424=CARTESIAN_POINT('Ctrl Pts',(14.020521300722,188.472489321606,27.7265046560051));
#22425=CARTESIAN_POINT('Ctrl Pts',(14.0211856626554,188.472762344202,27.7267836773857));
#22426=CARTESIAN_POINT('Ctrl Pts',(14.0221313713793,188.47300075324,27.7272735034343));
#22427=CARTESIAN_POINT('Ctrl Pts',(14.0224739302742,188.473056572842,27.7274697619402));
#22428=CARTESIAN_POINT('Ctrl Pts',(14.0229802405267,188.473043817983,27.7278185827916));
#22429=CARTESIAN_POINT('Ctrl Pts',(14.023164854964,188.473015264754,27.7279605131932));
#22430=CARTESIAN_POINT('Ctrl Pts',(14.0234597628324,188.472903857128,27.7282278160318));
#22431=CARTESIAN_POINT('Ctrl Pts',(14.0235740529117,188.472835932477,27.7283466719714));
#22432=CARTESIAN_POINT('Ctrl Pts',(14.0236715840013,188.472746617578,27.728467435705));
#22433=CARTESIAN_POINT('',(-20.1146819249017,200.78591510719,12.792071804456));
#22434=CARTESIAN_POINT('Ctrl Pts',(1.52029173756813,182.585605080272,12.7920719539717));
#22435=CARTESIAN_POINT('Ctrl Pts',(0.00847046788035433,182.412061149951,
12.7920719539717));
#22436=CARTESIAN_POINT('Ctrl Pts',(-1.52027660098535,182.42249033331,12.7920719539717));
#22437=CARTESIAN_POINT('Ctrl Pts',(-4.75021873088201,182.829624220403,12.7920719539717));
#22438=CARTESIAN_POINT('Ctrl Pts',(-6.43334342388469,183.27795110535,12.7920719539717));
#22439=CARTESIAN_POINT('Ctrl Pts',(-10.2997503756042,184.883250352151,12.7920719539717));
#22440=CARTESIAN_POINT('Ctrl Pts',(-12.3682008150327,186.243410554723,12.7920719539717));
#22441=CARTESIAN_POINT('Ctrl Pts',(-15.945220853067,189.698449356832,12.7920719539717));
#22442=CARTESIAN_POINT('Ctrl Pts',(-17.4051419255322,191.781041421745,12.7920719539717));
#22443=CARTESIAN_POINT('Ctrl Pts',(-19.3843671552498,196.201635936562,12.7920719539717));
#22444=CARTESIAN_POINT('Ctrl Pts',(-19.952302106586,198.47171458762,12.7920719539717));
#22445=CARTESIAN_POINT('Ctrl Pts',(-20.1148443742171,200.785903545663,12.7920719539717));
#22446=CARTESIAN_POINT('Ctrl Pts',(-20.114217100016,200.785948188803,12.7920713766389));
#22447=CARTESIAN_POINT('Ctrl Pts',(-20.1316001364405,201.030374542415,12.792067952118));
#22448=CARTESIAN_POINT('Ctrl Pts',(-20.1444787082238,201.275299946419,12.7920683842424));
#22449=CARTESIAN_POINT('Ctrl Pts',(-20.1528015091564,201.520602342217,12.7920728063048));
#22450=CARTESIAN_POINT('Ctrl Pts',(-20.1671585835988,201.943756132134,12.7920804344913));
#22451=CARTESIAN_POINT('Ctrl Pts',(-20.1679164617022,202.366690177079,12.7920720702377));
#22452=CARTESIAN_POINT('Ctrl Pts',(-20.1550283254334,202.788747467199,12.7920537177051));
#22453=CARTESIAN_POINT('Ctrl Pts',(-20.1485355893822,203.001369876376,12.7920444721364));
#22454=CARTESIAN_POINT('Ctrl Pts',(-20.1385788288125,203.213770000767,12.7920326930159));
#22455=CARTESIAN_POINT('Ctrl Pts',(-20.1251471522553,203.425864831792,12.7920191494113));
#22456=CARTESIAN_POINT('Ctrl Pts',(-20.0987183621815,203.843192463309,12.7919925003866));
#22457=CARTESIAN_POINT('Ctrl Pts',(-20.0588392873124,204.259338172371,12.7919590309617));
#22458=CARTESIAN_POINT('Ctrl Pts',(-20.0057811896544,204.673696857048,12.7919245182331));
#22459=CARTESIAN_POINT('Ctrl Pts',(-19.9521719920783,205.092359371815,12.7918896470303));
#22460=CARTESIAN_POINT('Ctrl Pts',(-19.8851084870267,205.509198119801,12.7918537217617));
#22461=CARTESIAN_POINT('Ctrl Pts',(-19.8048175534129,205.923584690307,12.7918224538689));
#22462=CARTESIAN_POINT('Ctrl Pts',(-19.7245019947014,206.338098352495,12.7917911763862));
#22463=CARTESIAN_POINT('Ctrl Pts',(-19.6309507118245,206.75015890723,12.791764570258));
#22464=CARTESIAN_POINT('Ctrl Pts',(-19.5243402743842,207.159124493058,12.7917479397133));
#22465=CARTESIAN_POINT('Ctrl Pts',(-19.4185419262901,207.564974843614,12.7917314358494));
#22466=CARTESIAN_POINT('Ctrl Pts',(-19.2998823787285,207.967777730101,12.7917247667907));
#22467=CARTESIAN_POINT('Ctrl Pts',(-19.1684876867454,208.366884942455,12.7917325492738));
#22468=CARTESIAN_POINT('Ctrl Pts',(-19.0796581730084,208.636701774987,12.7917378106293));
#22469=CARTESIAN_POINT('Ctrl Pts',(-18.9850071692868,208.904829081578,12.7917496652622));
#22470=CARTESIAN_POINT('Ctrl Pts',(-18.8845622570252,209.171059229984,12.7917693528897));
#22471=CARTESIAN_POINT('Ctrl Pts',(-18.7326344991874,209.573745126218,12.7917991313725));
#22472=CARTESIAN_POINT('Ctrl Pts',(-18.5679043196742,209.970910781664,12.7918223364298));
#22473=CARTESIAN_POINT('Ctrl Pts',(-18.390660554702,210.361902721357,12.7918391730121));
#22474=CARTESIAN_POINT('Ctrl Pts',(-18.2130308442552,210.75374603977,12.7918560462558));
#22475=CARTESIAN_POINT('Ctrl Pts',(-18.0228327921772,211.139389303984,12.7918665328698));
#22476=CARTESIAN_POINT('Ctrl Pts',(-17.8203066963652,211.518161194687,12.791870262521));
#22477=CARTESIAN_POINT('Ctrl Pts',(-17.6282589836055,211.877336020902,12.7918737992058));
#22478=CARTESIAN_POINT('Ctrl Pts',(-17.4251253560222,212.230332413831,12.7918712628139));
#22479=CARTESIAN_POINT('Ctrl Pts',(-17.2110714561817,212.576559677618,12.7918617397959));
#22480=CARTESIAN_POINT('Ctrl Pts',(-16.9762206782397,212.956425413799,12.7918512915482));
#22481=CARTESIAN_POINT('Ctrl Pts',(-16.728224918517,213.328143793559,12.7918324586809));
#22482=CARTESIAN_POINT('Ctrl Pts',(-16.467670416211,213.691149321199,12.7918030592559));
#22483=CARTESIAN_POINT('Ctrl Pts',(-16.207115913905,214.054154848839,12.791773659831));
#22484=CARTESIAN_POINT('Ctrl Pts',(-15.9340021204584,214.408448040653,12.7917337075559));
#22485=CARTESIAN_POINT('Ctrl Pts',(-15.6488720037021,214.753420387491,12.7916798065708));
#22486=CARTESIAN_POINT('Ctrl Pts',(-15.3682604563882,215.09292582146,12.791626759776));
#22487=CARTESIAN_POINT('Ctrl Pts',(-15.0760098401842,215.423403792377,12.7915602019783));
#22488=CARTESIAN_POINT('Ctrl Pts',(-14.7726065520604,215.74422839362,12.7914771335305));
#22489=CARTESIAN_POINT('Ctrl Pts',(-14.477286652051,216.056505461365,12.7913962782245));
#22490=CARTESIAN_POINT('Ctrl Pts',(-14.1722264904699,216.358711465807,12.7913854356935));
#22491=CARTESIAN_POINT('Ctrl Pts',(-13.8580070555537,216.650404812242,12.7914180509903));
#22492=CARTESIAN_POINT('Ctrl Pts',(-13.5411952390092,216.944504694964,12.7914509353708));
#22493=CARTESIAN_POINT('Ctrl Pts',(-13.2150719968168,217.227918176611,12.7915279938624));
#22494=CARTESIAN_POINT('Ctrl Pts',(-12.8801915033273,217.500159879504,12.7916215687523));
#22495=CARTESIAN_POINT('Ctrl Pts',(-12.5457815382013,217.772019065513,12.7917150121635));
#22496=CARTESIAN_POINT('Ctrl Pts',(-12.2026384626582,218.032738233839,12.7918249206084));
#22497=CARTESIAN_POINT('Ctrl Pts',(-11.8512795601256,218.281795391202,12.7919233824929));
#22498=CARTESIAN_POINT('Ctrl Pts',(-11.5033744858806,218.528404337778,12.7920208765055));
#22499=CARTESIAN_POINT('Ctrl Pts',(-11.1474138508039,218.763579738888,12.7921071422288));
#22500=CARTESIAN_POINT('Ctrl Pts',(-10.7838727814075,218.98677173557,12.7921547998189));
#22501=CARTESIAN_POINT('Ctrl Pts',(-10.6420269746708,219.073856391175,12.7921733947725));
#22502=CARTESIAN_POINT('Ctrl Pts',(-10.4990268736396,219.159116212131,12.7921861094479));
#22503=CARTESIAN_POINT('Ctrl Pts',(-10.3548997968963,219.242516568434,12.7921913085136));
#22504=CARTESIAN_POINT('Ctrl Pts',(-9.98181571491508,219.458404839195,12.7922047666971));
#22505=CARTESIAN_POINT('Ctrl Pts',(-9.60118092903963,219.661836864532,12.7921678740447));
#22506=CARTESIAN_POINT('Ctrl Pts',(-9.21367930979251,219.852559324915,12.792052154844));
#22507=CARTESIAN_POINT('Ctrl Pts',(-8.983722308064,219.965740697517,12.7919834830266));
#22508=CARTESIAN_POINT('Ctrl Pts',(-8.75134677061937,220.07444526006,12.7918870483303));
#22509=CARTESIAN_POINT('Ctrl Pts',(-8.51669408509128,220.178611515553,12.7917568839938));
#22510=CARTESIAN_POINT('Ctrl Pts',(-8.1355555379868,220.347805297362,12.7915454623943));
#22511=CARTESIAN_POINT('Ctrl Pts',(-7.74951186292654,220.504428039165,12.7913954769214));
#22512=CARTESIAN_POINT('Ctrl Pts',(-7.35923658789062,220.648365753944,12.7913007070889));
#22513=CARTESIAN_POINT('Ctrl Pts',(-6.96583900036428,220.793455011117,12.791205179071));
#22514=CARTESIAN_POINT('Ctrl Pts',(-6.56814120687437,220.925655603264,12.7911658063751));
#22515=CARTESIAN_POINT('Ctrl Pts',(-6.16681477894181,221.044801273036,12.7911713370989));
#22516=CARTESIAN_POINT('Ctrl Pts',(-5.76525885976478,221.1640150741,12.7911768709853));
#22517=CARTESIAN_POINT('Ctrl Pts',(-5.36006950668812,221.270159086423,12.7912274140612));
#22518=CARTESIAN_POINT('Ctrl Pts',(-4.95191088121455,221.363015904553,12.7913060320331));
#22519=CARTESIAN_POINT('Ctrl Pts',(-4.54607414013138,221.455344489826,12.7913842027723));
#22520=CARTESIAN_POINT('Ctrl Pts',(-4.13730118649745,221.534536623116,12.7914901844487));
#22521=CARTESIAN_POINT('Ctrl Pts',(-3.72624597970567,221.600327894157,12.7916009287477));
#22522=CARTESIAN_POINT('Ctrl Pts',(-3.31492029947019,221.666162455712,12.7917117459161));
#22523=CARTESIAN_POINT('Ctrl Pts',(-2.90130874499903,221.71857854949,12.7918274018334));
#22524=CARTESIAN_POINT('Ctrl Pts',(-2.48607694589223,221.75725999517,12.791917434096));
#22525=CARTESIAN_POINT('Ctrl Pts',(-2.07084514678544,221.79594144085,12.7920074663586));
#22526=CARTESIAN_POINT('Ctrl Pts',(-1.6539924947442,221.820888249452,12.792071953972));
#22527=CARTESIAN_POINT('Ctrl Pts',(-1.23620418269999,221.831732664909,12.792071953972));
#22528=CARTESIAN_POINT('Origin',(-75.3072136056287,-0.150333208281222,18.0420719539717));
#22529=CARTESIAN_POINT('',(-75.3072136056287,239.849666791719,24.5420719539717));
#22530=CARTESIAN_POINT('',(-75.3072136056287,9.84966679171878,24.5420719539717));
#22531=CARTESIAN_POINT('',(-75.3072136056287,-0.150333208281222,24.5420719539717));
#22532=CARTESIAN_POINT('',(-81.8032539812528,9.84966679171878,18.268918682538));
#22533=CARTESIAN_POINT('Origin',(-75.3072136056287,9.84966679171878,18.0420719539717));
#22534=CARTESIAN_POINT('',(-81.8032539812528,239.849666791719,18.268918682538));
#22535=CARTESIAN_POINT('',(-81.8032539812528,-0.150333208281222,18.268918682538));
#22536=CARTESIAN_POINT('Origin',(-75.3072136056287,239.849666791719,18.0420719539717));
#22537=CARTESIAN_POINT('Origin',(74.9158093581253,239.849666791719,28.0420719539717));
#22538=CARTESIAN_POINT('',(74.9158093581253,250.186687313839,18.3910669209967));
#22539=CARTESIAN_POINT('',(74.9158093581253,249.849666791719,28.0420719539717));
#22540=CARTESIAN_POINT('Origin',(74.9158093581253,239.849666791719,18.3910669209967));
#22541=CARTESIAN_POINT('Origin',(-0.0841906418746774,247.187254712579,0.556692105513373));
#22542=CARTESIAN_POINT('',(74.9158093581253,246.943424630096,7.53907210917929));
#22543=CARTESIAN_POINT('',(74.9158093581253,246.568730131097,18.268918682538));
#22544=CARTESIAN_POINT('',(74.9158093581253,246.349666791719,24.5420719539717));
#22545=CARTESIAN_POINT('',(-75.0841906418747,246.568730131097,18.268918682538));
#22546=CARTESIAN_POINT('',(-37.5841906418747,246.568730131097,18.268918682538));
#22547=CARTESIAN_POINT('',(-75.0841906418747,246.943424630096,7.53907210917929));
#22548=CARTESIAN_POINT('',(-75.0841906418747,246.349666791719,24.5420719539717));
#22549=CARTESIAN_POINT('',(74.9158093581253,246.943424629934,7.53907211011616));
#22550=CARTESIAN_POINT('Origin',(74.9158093581253,239.849666791719,24.5420719539717));
#22551=CARTESIAN_POINT('',(81.6348726975034,239.849666791719,18.268918682538));
#22552=CARTESIAN_POINT('Origin',(74.9158093581253,239.849666791719,18.268918682538));
#22553=CARTESIAN_POINT('',(82.0095671965026,239.849666791719,7.53907210917929));
#22554=CARTESIAN_POINT('Origin',(74.9158093581253,239.849666791719,7.53907211011616));
#22555=CARTESIAN_POINT('',(81.4158093581253,239.849666791719,24.5420719539717));
#22556=CARTESIAN_POINT('Ctrl Pts',(1.5202917373731,27.8993805763898,10.9908890557225));
#22557=CARTESIAN_POINT('Ctrl Pts',(4.77810397869136,28.1659718937235,11.0868552226461));
#22558=CARTESIAN_POINT('Ctrl Pts',(11.1549873067175,30.3544867703398,11.2787875564931));
#22559=CARTESIAN_POINT('Ctrl Pts',(17.9878500714402,37.8160005285434,11.5666860572637));
#22560=CARTESIAN_POINT('Ctrl Pts',(20.4214183724521,47.6343431522996,11.8545845580342));
#22561=CARTESIAN_POINT('Ctrl Pts',(17.8652852036743,57.4223191991829,12.1424830588048));
#22562=CARTESIAN_POINT('Ctrl Pts',(10.940634098289,64.7968173551212,12.4303815595754));
#22563=CARTESIAN_POINT('Ctrl Pts',(1.33309386998464,67.9636848137698,12.7182800603459));
#22564=CARTESIAN_POINT('Ctrl Pts',(-8.61942816108688,66.151970670141,13.0061785611165));
#22565=CARTESIAN_POINT('Ctrl Pts',(-16.4947604157747,59.8027014966471,13.2940770618871));
#22566=CARTESIAN_POINT('Ctrl Pts',(-20.3763911734054,50.4609915781449,13.5819755626577));
#22567=CARTESIAN_POINT('Ctrl Pts',(-19.3196532899425,40.4002919212675,13.8698740634282));
#22568=CARTESIAN_POINT('Ctrl Pts',(-13.5817286660665,32.0689855840629,14.1577725641988));
#22569=CARTESIAN_POINT('Ctrl Pts',(-4.55900746271704,27.4946070328374,14.4456710649694));
#22570=CARTESIAN_POINT('Ctrl Pts',(5.55271551564665,27.7903852066303,14.7335695657399));
#22571=CARTESIAN_POINT('Ctrl Pts',(14.2926272833957,32.8843403942339,15.0214680665105));
#22572=CARTESIAN_POINT('Ctrl Pts',(19.5337603232507,41.5367940868993,15.3093665672811));
#22573=CARTESIAN_POINT('Ctrl Pts',(20.0006196444942,51.6420638008271,15.5972650680516));
#22574=CARTESIAN_POINT('Ctrl Pts',(15.5795890399167,60.7409055341517,15.8851635688222));
#22575=CARTESIAN_POINT('Ctrl Pts',(7.34658169429043,66.6190023989089,16.1730620695928));
#22576=CARTESIAN_POINT('Ctrl Pts',(-2.69479708191032,67.8458459352969,16.4609605703633));
#22577=CARTESIAN_POINT('Ctrl Pts',(-12.1008521124022,64.12286843991,16.7488590711339));
#22578=CARTESIAN_POINT('Ctrl Pts',(-18.5825022288306,56.3561030565609,17.0367575719045));
#22579=CARTESIAN_POINT('Ctrl Pts',(-20.5623567753683,46.4356893210604,17.324656072675));
#22580=CARTESIAN_POINT('Ctrl Pts',(-17.5585933788781,36.7758840340161,17.6125545734456));
#22581=CARTESIAN_POINT('Ctrl Pts',(-10.3022154429075,29.7275216730273,17.9004530742162));
#22582=CARTESIAN_POINT('Ctrl Pts',(-0.559153327676429,27.0059094045251,
18.1883515749867));
#22583=CARTESIAN_POINT('Ctrl Pts',(9.29949689974412,29.2733856261053,18.4762500757573));
#22584=CARTESIAN_POINT('Ctrl Pts',(16.8745093587781,35.9781316293129,18.7641485765279));
#22585=CARTESIAN_POINT('Ctrl Pts',(20.3224099917068,45.4884635870713,19.0520470772985));
#22586=CARTESIAN_POINT('Ctrl Pts',(18.8041090410037,55.4899232277707,19.339945578069));
#22587=CARTESIAN_POINT('Ctrl Pts',(12.6891040387158,63.5485302133294,19.6278440788396));
#22588=CARTESIAN_POINT('Ctrl Pts',(3.46555796227509,67.7031217076558,19.9157425796101));
#22589=CARTESIAN_POINT('Ctrl Pts',(-6.62186385217777,66.9426258897276,20.2036410803807));
#22590=CARTESIAN_POINT('Ctrl Pts',(-15.11826108972,61.4521189322888,20.4915395811513));
#22591=CARTESIAN_POINT('Ctrl Pts',(-19.9559291920024,52.5677843977235,20.7794380819219));
#22592=CARTESIAN_POINT('Ctrl Pts',(-19.9575610722171,42.4517362542254,21.0673365826924));
#22593=CARTESIAN_POINT('Ctrl Pts',(-15.1227596476316,33.5658413820401,21.355235083463));
#22594=CARTESIAN_POINT('Ctrl Pts',(-6.62813422125326,28.0725934827927,21.6431335842336));
#22595=CARTESIAN_POINT('Ctrl Pts',(3.45904159109953,27.3088431467114,21.9310320850041));
#22596=CARTESIAN_POINT('Ctrl Pts',(12.6839278365448,31.4604586057764,22.2189305857747));
#22597=CARTESIAN_POINT('Ctrl Pts',(18.8015320231863,39.5170922287512,22.5068290865453));
#22598=CARTESIAN_POINT('Ctrl Pts',(20.3230607040218,49.5180615576053,22.7947275873158));
#22599=CARTESIAN_POINT('Ctrl Pts',(16.8782265652483,59.0295052981721,23.0826260880864));
#22600=CARTESIAN_POINT('Ctrl Pts',(9.30538190096922,65.7366951889488,23.370524588857));
#22601=CARTESIAN_POINT('Ctrl Pts',(-0.552544940883389,68.007351464282,23.6584230896276));
#22602=CARTESIAN_POINT('Ctrl Pts',(-10.29646671696,65.2888839583325,23.9463215903981));
#22603=CARTESIAN_POINT('Ctrl Pts',(-17.5551552506908,58.242860704931,24.2342200911687));
#22604=CARTESIAN_POINT('Ctrl Pts',(-20.5619589617411,48.5840300209224,24.5221185919393));
#22605=CARTESIAN_POINT('Ctrl Pts',(-18.5854620859617,38.6629677752107,24.8100170927098));
#22606=CARTESIAN_POINT('Ctrl Pts',(-12.1059948483899,30.8941328440179,25.0979155934804));
#22607=CARTESIAN_POINT('Ctrl Pts',(-2.70181296607375,27.1680800159605,25.385814094251));
#22608=CARTESIAN_POINT('Ctrl Pts',(7.34133058998979,28.3917910266553,25.6737125950215));
#22609=CARTESIAN_POINT('Ctrl Pts',(12.8284920528124,32.3090984469816,25.8656449288686));
#22610=CARTESIAN_POINT('Ctrl Pts',(14.9388672999864,34.8052410403195,25.9616110957921));
#22611=CARTESIAN_POINT('Ctrl Pts',(1.50303273035396,28.1102899372134,11.1873936300798));
#22612=CARTESIAN_POINT('Ctrl Pts',(4.7257677288067,28.3740108348631,11.2833597970033));
#22613=CARTESIAN_POINT('Ctrl Pts',(11.0341039134876,30.5389970315102,11.4752921308504));
#22614=CARTESIAN_POINT('Ctrl Pts',(17.7934392275656,37.9202406572663,11.763190631621));
#22615=CARTESIAN_POINT('Ctrl Pts',(20.2008417896458,47.632969471254,12.0510891323915));
#22616=CARTESIAN_POINT('Ctrl Pts',(17.672199203798,57.3156540052818,12.3389876331621));
#22617=CARTESIAN_POINT('Ctrl Pts',(10.8220400567909,64.6108247379292,12.6268861339327));
#22618=CARTESIAN_POINT('Ctrl Pts',(1.31784756048259,67.7436255984674,12.9147846347032));
#22619=CARTESIAN_POINT('Ctrl Pts',(-8.52761365599846,65.9514003809756,13.2026831354738));
#22620=CARTESIAN_POINT('Ctrl Pts',(-16.3182306158326,59.6704307626504,13.4905816362444));
#22621=CARTESIAN_POINT('Ctrl Pts',(-20.158106177937,50.4292104577219,13.7784801370149));
#22622=CARTESIAN_POINT('Ctrl Pts',(-19.1127357923514,40.4767345922698,14.0663786377855));
#22623=CARTESIAN_POINT('Ctrl Pts',(-13.4365344785092,32.235048841496,14.3542771385561));
#22624=CARTESIAN_POINT('Ctrl Pts',(-4.51087148000977,27.7098772686935,14.6421756393266));
#22625=CARTESIAN_POINT('Ctrl Pts',(5.49207883510605,28.0024737333872,14.9300741400972));
#22626=CARTESIAN_POINT('Ctrl Pts',(14.1379746173757,33.0416328067202,15.2179726408678));
#22627=CARTESIAN_POINT('Ctrl Pts',(19.3227283412818,41.6010113127324,15.5058711416384));
#22628=CARTESIAN_POINT('Ctrl Pts',(19.7845656157145,51.5975777726111,15.7937696424089));
#22629=CARTESIAN_POINT('Ctrl Pts',(15.4110924173697,60.5985424844293,16.0816681431795));
#22630=CARTESIAN_POINT('Ctrl Pts',(7.26664823829121,66.4134081565452,16.3695666439501));
#22631=CARTESIAN_POINT('Ctrl Pts',(-2.66671456428723,67.6270544317204,16.6574651447206));
#22632=CARTESIAN_POINT('Ctrl Pts',(-11.9715878534014,63.9441253248402,16.9453636454912));
#22633=CARTESIAN_POINT('Ctrl Pts',(-18.3835143030773,56.260907703471,17.2332621462618));
#22634=CARTESIAN_POINT('Ctrl Pts',(-20.3420713843088,46.4472087101465,17.5211606470323));
#22635=CARTESIAN_POINT('Ctrl Pts',(-17.3706197285288,36.891314777831,17.8090591478029));
#22636=CARTESIAN_POINT('Ctrl Pts',(-10.1922992729485,29.9187722558313,18.0969576485735));
#22637=CARTESIAN_POINT('Ctrl Pts',(-0.554044113291268,27.2264366041408,
18.384856149344));
#22638=CARTESIAN_POINT('Ctrl Pts',(9.19855576730809,29.469521389352,18.6727546501146));
#22639=CARTESIAN_POINT('Ctrl Pts',(16.6920831670366,36.102143864228,18.9606531508852));
#22640=CARTESIAN_POINT('Ctrl Pts',(20.1028944368698,45.5101723646952,19.2485516516558));
#22641=CARTESIAN_POINT('Ctrl Pts',(18.6009259798309,55.4040454454535,19.5364501524263));
#22642=CARTESIAN_POINT('Ctrl Pts',(12.5517006113055,63.3759653038748,19.8243486531969));
#22643=CARTESIAN_POINT('Ctrl Pts',(3.42737301180212,67.4858655008333,20.1122471539674));
#22644=CARTESIAN_POINT('Ctrl Pts',(-6.55153754020811,66.7335504017223,20.400145654738));
#22645=CARTESIAN_POINT('Ctrl Pts',(-14.956538303329,61.3021052989241,20.6880441555086));
#22646=CARTESIAN_POINT('Ctrl Pts',(-19.7421671944517,52.5133403137088,20.9759426562792));
#22647=CARTESIAN_POINT('Ctrl Pts',(-19.7437815205757,42.5061113683497,21.2638411570497));
#22648=CARTESIAN_POINT('Ctrl Pts',(-14.9609884695811,33.7158028304545,21.5517396578203));
#22649=CARTESIAN_POINT('Ctrl Pts',(-6.55774045892818,28.2816462697465,21.8396381585909));
#22650=CARTESIAN_POINT('Ctrl Pts',(3.42092673888748,27.526111663008,22.1275366593614));
#22651=CARTESIAN_POINT('Ctrl Pts',(12.5465800877359,31.633067835269,22.415435160132));
#22652=CARTESIAN_POINT('Ctrl Pts',(18.5983766878469,39.6030355647341,22.7033336609026));
#22653=CARTESIAN_POINT('Ctrl Pts',(20.1035381398734,49.4964235956067,22.9912321616732));
#22654=CARTESIAN_POINT('Ctrl Pts',(16.6957604068655,58.9055519448317,23.2791306624437));
#22655=CARTESIAN_POINT('Ctrl Pts',(9.20437742253372,65.540591965625,23.5670291632143));
#22656=CARTESIAN_POINT('Ctrl Pts',(-0.547506729934962,67.7868227047741,
23.8549276639848));
#22657=CARTESIAN_POINT('Ctrl Pts',(-10.1866125587361,65.0975977639498,24.1428261647554));
#22658=CARTESIAN_POINT('Ctrl Pts',(-17.3672182296722,58.1273696475991,24.430724665526));
#22659=CARTESIAN_POINT('Ctrl Pts',(-20.3416785814849,48.5724388862506,24.7186231662966));
#22660=CARTESIAN_POINT('Ctrl Pts',(-18.386440812856,38.7581003132277,25.0065216670671));
#22661=CARTESIAN_POINT('Ctrl Pts',(-11.9766783759872,31.0728313774407,25.2944201678377));
#22662=CARTESIAN_POINT('Ctrl Pts',(-2.67364850316159,27.3868683695834,25.5823186686083));
#22663=CARTESIAN_POINT('Ctrl Pts',(7.26144025110928,28.5973983343793,25.8702171693788));
#22664=CARTESIAN_POINT('Ctrl Pts',(12.6896155122725,32.4725994884773,26.0621495032259));
#22665=CARTESIAN_POINT('Ctrl Pts',(14.7772681039958,34.9418658245334,26.1581156701494));
#22666=CARTESIAN_POINT('Ctrl Pts',(1.47637517044659,28.4360519532404,11.8281468194593));
#22667=CARTESIAN_POINT('Ctrl Pts',(4.64531590500872,28.6953707912829,11.9241129863828));
#22668=CARTESIAN_POINT('Ctrl Pts',(10.8472378491244,30.8238719456688,12.1160453202299));
#22669=CARTESIAN_POINT('Ctrl Pts',(17.4933254209379,38.0812307484943,12.4039438210005));
#22670=CARTESIAN_POINT('Ctrl Pts',(19.860182161855,47.6308373990178,12.691842321771));
#22671=CARTESIAN_POINT('Ctrl Pts',(17.3740583337912,57.150947076163,12.9797408225416));
#22672=CARTESIAN_POINT('Ctrl Pts',(10.6388966096157,64.3236127384156,13.2676393233122));
#22673=CARTESIAN_POINT('Ctrl Pts',(1.29430945530655,67.4038118129833,13.5555378240827));
#22674=CARTESIAN_POINT('Ctrl Pts',(-8.38583640228247,65.641679519304,13.8434363248533));
#22675=CARTESIAN_POINT('Ctrl Pts',(-16.0456324047691,59.4661788370656,14.1313348256239));
#22676=CARTESIAN_POINT('Ctrl Pts',(-19.8210314969748,50.380133970293,14.4192333263944));
#22677=CARTESIAN_POINT('Ctrl Pts',(-18.7932138951171,40.5947772887594,14.707131827165));
#22678=CARTESIAN_POINT('Ctrl Pts',(-13.2123260291776,32.4914833760069,14.9950303279356));
#22679=CARTESIAN_POINT('Ctrl Pts',(-4.43653991856766,28.0422971755921,15.2829288287061));
#22680=CARTESIAN_POINT('Ctrl Pts',(5.39844375476797,28.3299804271267,15.5708273294767));
#22681=CARTESIAN_POINT('Ctrl Pts',(13.8991602792553,33.284523456161,15.8587258302473));
#22682=CARTESIAN_POINT('Ctrl Pts',(18.9968531463936,41.7001754294684,16.1466243310178));
#22683=CARTESIAN_POINT('Ctrl Pts',(19.4509353971914,51.5288825329383,16.4345228317884));
#22684=CARTESIAN_POINT('Ctrl Pts',(15.1509002499333,60.3787057320783,16.722421332559));
#22685=CARTESIAN_POINT('Ctrl Pts',(7.14321514772314,66.0959299168468,17.0103198333295));
#22686=CARTESIAN_POINT('Ctrl Pts',(-2.62334959415904,67.2891970059239,17.2982183341001));
#22687=CARTESIAN_POINT('Ctrl Pts',(-11.7719782291148,63.668110544924,17.5861168348707));
#22688=CARTESIAN_POINT('Ctrl Pts',(-18.0762375248747,56.1139072193913,17.8740153356413));
#22689=CARTESIAN_POINT('Ctrl Pts',(-20.0019071003418,46.4649969289811,18.1619138364118));
#22690=CARTESIAN_POINT('Ctrl Pts',(-17.0803511734798,37.0695627139369,18.4498123371824));
#22691=CARTESIAN_POINT('Ctrl Pts',(-10.0225669313362,30.2141010438004,18.737710837953));
#22692=CARTESIAN_POINT('Ctrl Pts',(-0.54615447411303,27.5669742883729,19.0256093387235));
#22693=CARTESIAN_POINT('Ctrl Pts',(9.04268266166241,29.7723938637106,19.3135078394941));
#22694=CARTESIAN_POINT('Ctrl Pts',(16.4103809870487,36.293643322657,19.6014063402647));
#22695=CARTESIAN_POINT('Ctrl Pts',(19.7639189325813,45.5436950180038,19.8893048410352));
#22696=CARTESIAN_POINT('Ctrl Pts',(18.2871710813712,55.2714331365648,20.1772033418058));
#22697=CARTESIAN_POINT('Ctrl Pts',(12.3395224987378,63.1094908972927,20.4651018425764));
#22698=CARTESIAN_POINT('Ctrl Pts',(3.3684078836367,67.1503788775491,20.7530003433469));
#22699=CARTESIAN_POINT('Ctrl Pts',(-6.44293978254005,66.4106964287416,21.0408988441175));
#22700=CARTESIAN_POINT('Ctrl Pts',(-14.7068062823595,61.0704545305192,21.3287973448881));
#22701=CARTESIAN_POINT('Ctrl Pts',(-19.4120763231302,52.429267861625,21.6166958456587));
#22702=CARTESIAN_POINT('Ctrl Pts',(-19.4136635401562,42.5900773178961,21.9045943464292));
#22703=CARTESIAN_POINT('Ctrl Pts',(-14.7111817255565,33.9473730127001,22.1924928471998));
#22704=CARTESIAN_POINT('Ctrl Pts',(-6.44903853836806,28.6044651929186,22.4803913479704));
#22705=CARTESIAN_POINT('Ctrl Pts',(3.36206984383968,27.8616172837999,22.7682898487409));
#22706=CARTESIAN_POINT('Ctrl Pts',(12.3344879795663,31.8996107030526,23.0561883495115));
#22707=CARTESIAN_POINT('Ctrl Pts',(18.2846645508486,39.7357490554909,23.3440868502821));
#22708=CARTESIAN_POINT('Ctrl Pts',(19.7645519204453,49.4630103904426,23.6319853510526));
#22709=CARTESIAN_POINT('Ctrl Pts',(16.4139962865948,58.7141432158383,23.9198838518232));
#22710=CARTESIAN_POINT('Ctrl Pts',(9.04840695952155,65.2377701420524,24.2077823525938));
#22711=CARTESIAN_POINT('Ctrl Pts',(-0.539727685114667,67.4462817817681,
24.4956808533643));
#22712=CARTESIAN_POINT('Ctrl Pts',(-10.0169740154849,64.8022156953174,24.7835793541349));
#22713=CARTESIAN_POINT('Ctrl Pts',(-17.0770102773564,57.9490250496631,25.0714778549055));
#22714=CARTESIAN_POINT('Ctrl Pts',(-20.0015137089579,48.5545471449577,25.359376355676));
#22715=CARTESIAN_POINT('Ctrl Pts',(-18.0791297037251,38.9049888188124,25.6472748564466));
#22716=CARTESIAN_POINT('Ctrl Pts',(-11.7769527530073,31.3488081939741,25.9351733572172));
#22717=CARTESIAN_POINT('Ctrl Pts',(-2.63023069354616,27.7246567651958,26.2230718579877));
#22718=CARTESIAN_POINT('Ctrl Pts',(7.13822592109444,28.9150315687966,26.5109703587583));
#22719=CARTESIAN_POINT('Ctrl Pts',(12.4748633078118,32.7248418485634,26.7029026926054));
#22720=CARTESIAN_POINT('Ctrl Pts',(14.5276685619523,35.15289090645,26.7988688595289));
#22721=CARTESIAN_POINT('Ctrl Pts',(1.49727972801427,28.1805930574877,12.5300658548301));
#22722=CARTESIAN_POINT('Ctrl Pts',(4.70757924442491,28.4432963423059,12.6260320217536));
#22723=CARTESIAN_POINT('Ctrl Pts',(10.9941079265033,30.6007170767694,12.8179643556006));
#22724=CARTESIAN_POINT('Ctrl Pts',(17.7283163145117,37.9550162876912,13.1058628563712));
#22725=CARTESIAN_POINT('Ctrl Pts',(20.1272506025153,47.6325315548294,13.3937613571418));
#22726=CARTESIAN_POINT('Ctrl Pts',(17.6076596409858,57.2800143423669,13.6816598579123));
#22727=CARTESIAN_POINT('Ctrl Pts',(10.7824467259131,64.5487023394673,13.9695583586829));
#22728=CARTESIAN_POINT('Ctrl Pts',(1.31274473884657,67.6701165720262,14.2574568594535));
#22729=CARTESIAN_POINT('Ctrl Pts',(-8.49693986039478,65.8844048160268,14.5453553602241));
#22730=CARTESIAN_POINT('Ctrl Pts',(-16.2592665353104,59.6262476532603,14.8332538609946));
#22731=CARTESIAN_POINT('Ctrl Pts',(-20.0851910372675,50.4185948465462,15.1211523617652));
#22732=CARTESIAN_POINT('Ctrl Pts',(-19.0436194598883,40.5022686934979,15.4090508625357));
#22733=CARTESIAN_POINT('Ctrl Pts',(-13.3880348251326,32.2905192077391,15.6969493633063));
#22734=CARTESIAN_POINT('Ctrl Pts',(-4.49479269352403,27.7817842033167,15.9848478640769));
#22735=CARTESIAN_POINT('Ctrl Pts',(5.47182435837666,28.0733179243891,16.2727463648475));
#22736=CARTESIAN_POINT('Ctrl Pts',(14.0863157775462,33.0941733658162,16.560644865618));
#22737=CARTESIAN_POINT('Ctrl Pts',(19.2522370993161,41.6224618705052,16.8485433663886));
#22738=CARTESIAN_POINT('Ctrl Pts',(19.712396831341,51.5827180514312,17.1364418671592));
#22739=CARTESIAN_POINT('Ctrl Pts',(15.3548092992191,60.5509887911349,17.4243403679297));
#22740=CARTESIAN_POINT('Ctrl Pts',(7.2399479718302,66.3447332736036,17.7122388687003));
#22741=CARTESIAN_POINT('Ctrl Pts',(-2.65733412761763,67.5539712529586,18.0001373694709));
#22742=CARTESIAN_POINT('Ctrl Pts',(-11.9284095638845,63.8844195553117,18.2880358702414));
#22743=CARTESIAN_POINT('Ctrl Pts',(-18.3170461359242,56.2291094896369,18.575934371012));
#22744=CARTESIAN_POINT('Ctrl Pts',(-20.2684892004807,46.4510565449822,18.8638328717826));
#22745=CARTESIAN_POINT('Ctrl Pts',(-17.3078306726765,36.9298722426869,19.1517313725532));
#22746=CARTESIAN_POINT('Ctrl Pts',(-10.1555838476069,29.982655909171,19.4396298733237));
#22747=CARTESIAN_POINT('Ctrl Pts',(-0.552337476492816,27.3000995596561,
19.7275283740943));
#22748=CARTESIAN_POINT('Ctrl Pts',(9.16483828410678,29.5350368451712,20.0154268748648));
#22749=CARTESIAN_POINT('Ctrl Pts',(16.631147135238,36.143567814463,20.3033253756354));
#22750=CARTESIAN_POINT('Ctrl Pts',(20.0295694022467,45.5174237728046,20.591223876406));
#22751=CARTESIAN_POINT('Ctrl Pts',(18.533056506903,55.3753595904824,20.8791223771765));
#22752=CARTESIAN_POINT('Ctrl Pts',(12.5058035856219,63.3183232476726,21.1670208779471));
#22753=CARTESIAN_POINT('Ctrl Pts',(3.41461804848542,67.4132951586918,21.4549193787177));
#22754=CARTESIAN_POINT('Ctrl Pts',(-6.52804636058003,66.6637126749532,21.7428178794883));
#22755=CARTESIAN_POINT('Ctrl Pts',(-14.9025178546122,61.2519960709268,22.0307163802588));
#22756=CARTESIAN_POINT('Ctrl Pts',(-19.6707640258784,52.4951542945231,22.3186148810294));
#22757=CARTESIAN_POINT('Ctrl Pts',(-19.6723724924548,42.5242743482132,22.6065133818));
#22758=CARTESIAN_POINT('Ctrl Pts',(-14.9069518502559,33.7658946314143,22.8944118825705));
#22759=CARTESIAN_POINT('Ctrl Pts',(-6.53422676072112,28.3514764037809,23.1823103833411));
#22760=CARTESIAN_POINT('Ctrl Pts',(3.40819521469294,27.5986861376829,23.4702088841117));
#22761=CARTESIAN_POINT('Ctrl Pts',(12.5007016109681,31.6907246526956,23.7581073848822));
#22762=CARTESIAN_POINT('Ctrl Pts',(18.5305165780599,39.6317434055004,24.0460058856528));
#22763=CARTESIAN_POINT('Ctrl Pts',(20.030210554061,49.489195658992,24.3339043864234));
#22764=CARTESIAN_POINT('Ctrl Pts',(16.6348114574738,58.8641480403453,24.6218028871939));
#22765=CARTESIAN_POINT('Ctrl Pts',(9.17063788837562,65.4750866011555,24.9097013879645));
#22766=CARTESIAN_POINT('Ctrl Pts',(-0.545821973228059,67.7131608317187,
25.1975998887351));
#22767=CARTESIAN_POINT('Ctrl Pts',(-10.1499216339757,65.0336989102841,25.4854983895056));
#22768=CARTESIAN_POINT('Ctrl Pts',(-17.3044336044326,58.0887988478861,25.7733968902762));
#22769=CARTESIAN_POINT('Ctrl Pts',(-20.2681141573955,48.5685530466969,26.0612953910468));
#22770=CARTESIAN_POINT('Ctrl Pts',(-18.3199283464549,38.7899064848604,26.3491938918174));
#22771=CARTESIAN_POINT('Ctrl Pts',(-11.9335509807529,31.1324625972368,26.6370923925879));
#22772=CARTESIAN_POINT('Ctrl Pts',(-2.66409830801497,27.4600744625589,26.9249908933585));
#22773=CARTESIAN_POINT('Ctrl Pts',(7.23446038257082,28.6658171158307,27.2128893941291));
#22774=CARTESIAN_POINT('Ctrl Pts',(12.6438046832811,32.5276691757184,27.4048217279761));
#22775=CARTESIAN_POINT('Ctrl Pts',(14.7234017053325,34.9874074192712,27.5007878948996));
#22776=CARTESIAN_POINT('Ctrl Pts',(1.52029173737313,27.8993805763895,12.792071953973));
#22777=CARTESIAN_POINT('Ctrl Pts',(4.77810397869144,28.1659718937231,12.8880381208965));
#22778=CARTESIAN_POINT('Ctrl Pts',(11.1549873067177,30.3544867703395,13.0799704547436));
#22779=CARTESIAN_POINT('Ctrl Pts',(17.9878500714405,37.8160005285433,13.3678689555141));
#22780=CARTESIAN_POINT('Ctrl Pts',(20.4214183724525,47.6343431522996,13.6557674562847));
#22781=CARTESIAN_POINT('Ctrl Pts',(17.8652852036746,57.4223191991831,13.9436659570553));
#22782=CARTESIAN_POINT('Ctrl Pts',(10.9406340982892,64.7968173551215,14.2315644578259));
#22783=CARTESIAN_POINT('Ctrl Pts',(1.33309386998466,67.9636848137702,14.5194629585964));
#22784=CARTESIAN_POINT('Ctrl Pts',(-8.61942816108702,66.1519706701413,14.807361459367));
#22785=CARTESIAN_POINT('Ctrl Pts',(-16.494760415775,59.8027014966474,15.0952599601376));
#22786=CARTESIAN_POINT('Ctrl Pts',(-20.3763911734057,50.460991578145,15.3831584609081));
#22787=CARTESIAN_POINT('Ctrl Pts',(-19.3196532899428,40.4002919212673,15.6710569616787));
#22788=CARTESIAN_POINT('Ctrl Pts',(-13.5817286660667,32.0689855840627,15.9589554624493));
#22789=CARTESIAN_POINT('Ctrl Pts',(-4.55900746271711,27.494607032837,16.2468539632198));
#22790=CARTESIAN_POINT('Ctrl Pts',(5.55271551564674,27.7903852066299,16.5347524639904));
#22791=CARTESIAN_POINT('Ctrl Pts',(14.292627283396,32.8843403942337,16.822650964761));
#22792=CARTESIAN_POINT('Ctrl Pts',(19.5337603232511,41.5367940868992,17.1105494655315));
#22793=CARTESIAN_POINT('Ctrl Pts',(20.0006196444945,51.6420638008271,17.3984479663021));
#22794=CARTESIAN_POINT('Ctrl Pts',(15.579589039917,60.740905534152,17.6863464670727));
#22795=CARTESIAN_POINT('Ctrl Pts',(7.34658169429055,66.6190023989092,17.9742449678432));
#22796=CARTESIAN_POINT('Ctrl Pts',(-2.69479708191036,67.8458459352973,18.2621434686138));
#22797=CARTESIAN_POINT('Ctrl Pts',(-12.1008521124024,64.1228684399103,18.5500419693844));
#22798=CARTESIAN_POINT('Ctrl Pts',(-18.582502228831,56.3561030565611,18.837940470155));
#22799=CARTESIAN_POINT('Ctrl Pts',(-20.5623567753687,46.4356893210604,19.1258389709255));
#22800=CARTESIAN_POINT('Ctrl Pts',(-17.5585933788784,36.775884034016,19.4137374716961));
#22801=CARTESIAN_POINT('Ctrl Pts',(-10.3022154429076,29.727521673027,19.7016359724667));
#22802=CARTESIAN_POINT('Ctrl Pts',(-0.55915332767644,27.0059094045247,19.9895344732372));
#22803=CARTESIAN_POINT('Ctrl Pts',(9.29949689974429,29.2733856261049,20.2774329740078));
#22804=CARTESIAN_POINT('Ctrl Pts',(16.8745093587784,35.9781316293127,20.5653314747784));
#22805=CARTESIAN_POINT('Ctrl Pts',(20.3224099917071,45.4884635870713,20.8532299755489));
#22806=CARTESIAN_POINT('Ctrl Pts',(18.804109041004,55.4899232277708,21.1411284763195));
#22807=CARTESIAN_POINT('Ctrl Pts',(12.689104038716,63.5485302133297,21.4290269770901));
#22808=CARTESIAN_POINT('Ctrl Pts',(3.46555796227516,67.7031217076561,21.7169254778607));
#22809=CARTESIAN_POINT('Ctrl Pts',(-6.62186385217789,66.9426258897279,22.0048239786312));
#22810=CARTESIAN_POINT('Ctrl Pts',(-15.1182610897202,61.452118932289,22.2927224794018));
#22811=CARTESIAN_POINT('Ctrl Pts',(-19.9559291920028,52.5677843977236,22.5806209801724));
#22812=CARTESIAN_POINT('Ctrl Pts',(-19.9575610722174,42.4517362542253,22.8685194809429));
#22813=CARTESIAN_POINT('Ctrl Pts',(-15.1227596476318,33.5658413820399,23.1564179817135));
#22814=CARTESIAN_POINT('Ctrl Pts',(-6.62813422125337,28.0725934827924,23.4443164824841));
#22815=CARTESIAN_POINT('Ctrl Pts',(3.45904159109959,27.3088431467111,23.7322149832546));
#22816=CARTESIAN_POINT('Ctrl Pts',(12.683927836545,31.4604586057761,24.0201134840252));
#22817=CARTESIAN_POINT('Ctrl Pts',(18.8015320231866,39.517092228751,24.3080119847958));
#22818=CARTESIAN_POINT('Ctrl Pts',(20.3230607040221,49.5180615576053,24.5959104855663));
#22819=CARTESIAN_POINT('Ctrl Pts',(16.8782265652486,59.0295052981723,24.8838089863369));
#22820=CARTESIAN_POINT('Ctrl Pts',(9.30538190096938,65.7366951889492,25.1717074871075));
#22821=CARTESIAN_POINT('Ctrl Pts',(-0.552544940883395,68.0073514642823,
25.4596059878781));
#22822=CARTESIAN_POINT('Ctrl Pts',(-10.2964667169602,65.2888839583328,25.7475044886486));
#22823=CARTESIAN_POINT('Ctrl Pts',(-17.5551552506911,58.2428607049312,26.0354029894192));
#22824=CARTESIAN_POINT('Ctrl Pts',(-20.5619589617415,48.5840300209224,26.3233014901897));
#22825=CARTESIAN_POINT('Ctrl Pts',(-18.5854620859621,38.6629677752106,26.6111999909603));
#22826=CARTESIAN_POINT('Ctrl Pts',(-12.1059948483901,30.8941328440176,26.8990984917309));
#22827=CARTESIAN_POINT('Ctrl Pts',(-2.70181296607379,27.1680800159601,27.1869969925014));
#22828=CARTESIAN_POINT('Ctrl Pts',(7.34133058998991,28.3917910266549,27.474895493272));
#22829=CARTESIAN_POINT('Ctrl Pts',(12.8284920528126,32.3090984469813,27.6668278271191));
#22830=CARTESIAN_POINT('Ctrl Pts',(14.9388672999867,34.8052410403193,27.7627939940426));
#22831=CARTESIAN_POINT('',(14.679182255028,34.5043064555803,25.9499409587929));
#22832=CARTESIAN_POINT('',(-1.23619043214071,67.1452632457854,12.7920870102825));
#22833=CARTESIAN_POINT('Ctrl Pts',(14.6791281989132,34.5043541033872,25.9499407863633));
#22834=CARTESIAN_POINT('Ctrl Pts',(12.6055670610096,32.1515797971729,25.857864722583));
#22835=CARTESIAN_POINT('Ctrl Pts',(7.20562698538427,28.3752561644172,25.6698224918793));
#22836=CARTESIAN_POINT('Ctrl Pts',(-2.70181296607397,27.1680800159613,25.3858140942518));
#22837=CARTESIAN_POINT('Ctrl Pts',(-12.105994848389,30.8941328440187,25.0979155934812));
#22838=CARTESIAN_POINT('Ctrl Pts',(-18.5854620859609,38.6629677752109,24.8100170927108));
#22839=CARTESIAN_POINT('Ctrl Pts',(-20.5619589617402,48.5840300209229,24.5221185919401));
#22840=CARTESIAN_POINT('Ctrl Pts',(-17.5551552506899,58.2428607049301,24.2342200911695));
#22841=CARTESIAN_POINT('Ctrl Pts',(-10.2964667169594,65.2888839583319,23.9463215903989));
#22842=CARTESIAN_POINT('Ctrl Pts',(-0.552544940883627,68.0073514642807,
23.6584230896285));
#22843=CARTESIAN_POINT('Ctrl Pts',(9.30538190096877,65.736695188948,23.3705245888578));
#22844=CARTESIAN_POINT('Ctrl Pts',(16.8782265652478,59.0295052981713,23.0826260880872));
#22845=CARTESIAN_POINT('Ctrl Pts',(20.3230607040206,49.5180615576054,22.7947275873168));
#22846=CARTESIAN_POINT('Ctrl Pts',(18.8015320231855,39.5170922287516,22.5068290865461));
#22847=CARTESIAN_POINT('Ctrl Pts',(12.6839278365439,31.4604586057768,22.2189305857755));
#22848=CARTESIAN_POINT('Ctrl Pts',(3.45904159109971,27.3088431467127,21.9310320850049));
#22849=CARTESIAN_POINT('Ctrl Pts',(-6.62813422125349,28.0725934827936,21.6431335842345));
#22850=CARTESIAN_POINT('Ctrl Pts',(-15.1227596476304,33.5658413820407,21.3552350834638));
#22851=CARTESIAN_POINT('Ctrl Pts',(-19.9575610722165,42.4517362542258,21.0673365826932));
#22852=CARTESIAN_POINT('Ctrl Pts',(-19.9559291920012,52.5677843977229,20.7794380819228));
#22853=CARTESIAN_POINT('Ctrl Pts',(-15.1182610897194,61.4521189322882,20.4915395811521));
#22854=CARTESIAN_POINT('Ctrl Pts',(-6.621863852177,66.9426258897268,20.2036410803817));
#22855=CARTESIAN_POINT('Ctrl Pts',(3.46555796227457,67.7031217076546,19.915742579611));
#22856=CARTESIAN_POINT('Ctrl Pts',(12.6891040387157,63.5485302133285,19.6278440788404));
#22857=CARTESIAN_POINT('Ctrl Pts',(18.8041090410026,55.4899232277704,19.3399455780698));
#22858=CARTESIAN_POINT('Ctrl Pts',(20.3224099917059,45.4884635870715,19.0520470772994));
#22859=CARTESIAN_POINT('Ctrl Pts',(16.8745093587772,35.9781316293131,18.7641485765287));
#22860=CARTESIAN_POINT('Ctrl Pts',(9.29949689974394,29.2733856261064,18.4762500757582));
#22861=CARTESIAN_POINT('Ctrl Pts',(-0.559153327676717,27.0059094045258,
18.1883515749877));
#22862=CARTESIAN_POINT('Ctrl Pts',(-10.3022154429066,29.7275216730283,17.900453074217));
#22863=CARTESIAN_POINT('Ctrl Pts',(-17.5585933788772,36.7758840340165,17.6125545734464));
#22864=CARTESIAN_POINT('Ctrl Pts',(-20.5623567753674,46.4356893210608,17.324656072676));
#22865=CARTESIAN_POINT('Ctrl Pts',(-18.5825022288298,56.35610305656,17.0367575719053));
#22866=CARTESIAN_POINT('Ctrl Pts',(-12.1008521124015,64.1228684399095,16.7488590711347));
#22867=CARTESIAN_POINT('Ctrl Pts',(-2.69479708191045,67.8458459352957,16.4609605703641));
#22868=CARTESIAN_POINT('Ctrl Pts',(7.3465816942901,66.619002398908,16.1730620695937));
#22869=CARTESIAN_POINT('Ctrl Pts',(15.5795890399163,60.7409055341508,15.885163568823));
#22870=CARTESIAN_POINT('Ctrl Pts',(20.000619644493,51.6420638008272,15.5972650680524));
#22871=CARTESIAN_POINT('Ctrl Pts',(19.53376032325,41.5367940868996,15.309366567282));
#22872=CARTESIAN_POINT('Ctrl Pts',(14.2926272833948,32.8843403942344,15.0214680665113));
#22873=CARTESIAN_POINT('Ctrl Pts',(5.55271551564671,27.7903852066314,14.7335695657407));
#22874=CARTESIAN_POINT('Ctrl Pts',(-4.55900746271721,27.4946070328383,14.4456710649703));
#22875=CARTESIAN_POINT('Ctrl Pts',(-13.5817286660654,32.0689855840636,14.1577725641996));
#22876=CARTESIAN_POINT('Ctrl Pts',(-19.3196532899418,40.400291921268,13.869874063429));
#22877=CARTESIAN_POINT('Ctrl Pts',(-20.3763911734042,50.4609915781444,13.5819755626586));
#22878=CARTESIAN_POINT('Ctrl Pts',(-16.4947604157741,59.8027014966466,13.2940770618879));
#22879=CARTESIAN_POINT('Ctrl Pts',(-9.29241331834702,65.6093949698361,13.0307808777626));
#22880=CARTESIAN_POINT('Ctrl Pts',(-3.66264247199604,67.0004372303614,12.8634508605608));
#22881=CARTESIAN_POINT('Ctrl Pts',(-1.23619043214071,67.1452632457854,12.7920870102825));
#22882=CARTESIAN_POINT('',(19.1497653377192,48.8574745586739,12.7920626841124));
#22883=CARTESIAN_POINT('Ctrl Pts',(-1.23619305663381,67.1452630891399,12.79208708747));
#22884=CARTESIAN_POINT('Ctrl Pts',(-0.815332098882662,67.1568519998438,
12.7922746025241));
#22885=CARTESIAN_POINT('Ctrl Pts',(-0.395668413336963,67.155592599058,12.792428206545));
#22886=CARTESIAN_POINT('Ctrl Pts',(0.0222876439891448,67.1415025932017,
12.7925298149367));
#22887=CARTESIAN_POINT('Ctrl Pts',(0.440243701315254,67.1274125873454,12.7926314233283));
#22888=CARTESIAN_POINT('Ctrl Pts',(0.85649259894853,67.1004917819514,12.7926812601893));
#22889=CARTESIAN_POINT('Ctrl Pts',(1.27052409310052,67.0606998037421,12.792678381535));
#22890=CARTESIAN_POINT('Ctrl Pts',(1.66413658882758,67.0228702664385,12.7926756448488));
#22891=CARTESIAN_POINT('Ctrl Pts',(2.05574535973366,66.9734078481363,12.7926255190807));
#22892=CARTESIAN_POINT('Ctrl Pts',(2.44493127999144,66.9125878445455,12.7925390482027));
#22893=CARTESIAN_POINT('Ctrl Pts',(2.84263532060412,66.8504366722673,12.7924506847349));
#22894=CARTESIAN_POINT('Ctrl Pts',(3.23780966186294,66.7764251416474,12.7923244541613));
#22895=CARTESIAN_POINT('Ctrl Pts',(3.62999546322047,66.6907946578092,12.79218249825));
#22896=CARTESIAN_POINT('Ctrl Pts',(3.85633103121115,66.6413761828676,12.7921005736324));
#22897=CARTESIAN_POINT('Ctrl Pts',(4.0816709939269,66.5880869548443,12.7920135944913));
#22898=CARTESIAN_POINT('Ctrl Pts',(4.3059247228043,66.5309660288088,12.7919271729968));
#22899=CARTESIAN_POINT('Ctrl Pts',(4.67679011575714,66.4365008228743,12.7917842512193));
#22900=CARTESIAN_POINT('Ctrl Pts',(5.0436227102699,66.3317664526331,12.7917253180305));
#22901=CARTESIAN_POINT('Ctrl Pts',(5.40605429476001,66.2171357508218,12.7917246727131));
#22902=CARTESIAN_POINT('Ctrl Pts',(5.77442564231142,66.1006264069786,12.7917240168199));
#22903=CARTESIAN_POINT('Ctrl Pts',(6.13825095006022,65.9738936337316,12.7917835686407));
#22904=CARTESIAN_POINT('Ctrl Pts',(6.49715221072062,65.8372755440427,12.791876618569));
#22905=CARTESIAN_POINT('Ctrl Pts',(6.86354394768324,65.6978061560291,12.7919716105029));
#22906=CARTESIAN_POINT('Ctrl Pts',(7.22480440520994,65.5480344881813,12.7921015064517));
#22907=CARTESIAN_POINT('Ctrl Pts',(7.58053377150088,65.3882658094488,12.7922382763755));
#22908=CARTESIAN_POINT('Ctrl Pts',(7.93924943706755,65.2271558945553,12.7923761944641));
#22909=CARTESIAN_POINT('Ctrl Pts',(8.2923412322812,65.0558802696483,12.7925210964057));
#22910=CARTESIAN_POINT('Ctrl Pts',(8.63939452238779,64.8746986893699,12.7926447274487));
#22911=CARTESIAN_POINT('Ctrl Pts',(8.98889958990879,64.6922371416655,12.7927692318901));
#22912=CARTESIAN_POINT('Ctrl Pts',(9.33228102172927,64.4997290224358,12.7928721582906));
#22913=CARTESIAN_POINT('Ctrl Pts',(9.6691033116182,64.2973881741853,12.7929252282937));
#22914=CARTESIAN_POINT('Ctrl Pts',(9.8989496037701,64.1593115233301,12.7929614430688));
#22915=CARTESIAN_POINT('Ctrl Pts',(10.1257412817983,64.0166550485265,12.7929744536431));
#22916=CARTESIAN_POINT('Ctrl Pts',(10.3493350072874,63.8694736871558,12.7929554461798));
#22917=CARTESIAN_POINT('Ctrl Pts',(10.5364772912333,63.7462866162265,12.7929395374145));
#22918=CARTESIAN_POINT('Ctrl Pts',(10.7213792853894,63.6199295708623,12.792901201474));
#22919=CARTESIAN_POINT('Ctrl Pts',(10.9039900848564,63.4904856852942,12.7928353510345));
#22920=CARTESIAN_POINT('Ctrl Pts',(11.2132736885954,63.2712496295553,12.7927238216985));
#22921=CARTESIAN_POINT('Ctrl Pts',(11.5150334291663,63.0437852062221,12.7926234007072));
#22922=CARTESIAN_POINT('Ctrl Pts',(11.8091177428289,62.8086233733489,12.7925331971963));
#22923=CARTESIAN_POINT('Ctrl Pts',(12.1086254631868,62.5691247628931,12.7924413301818));
#22924=CARTESIAN_POINT('Ctrl Pts',(12.4001723269909,62.3216419966413,12.7923600685453));
#22925=CARTESIAN_POINT('Ctrl Pts',(12.6835846240303,62.0666829407754,12.7922897080365));
#22926=CARTESIAN_POINT('Ctrl Pts',(12.9717826756982,61.8074185971912,12.7922181594065));
#22927=CARTESIAN_POINT('Ctrl Pts',(13.2515694209434,61.5404230907722,12.7921578912116));
#22928=CARTESIAN_POINT('Ctrl Pts',(13.5227438281505,61.2661797633314,12.7921103617115));
#22929=CARTESIAN_POINT('Ctrl Pts',(13.7994748420141,60.9863169443078,12.7920618582893));
#22930=CARTESIAN_POINT('Ctrl Pts',(14.067237310318,60.698905992463,12.7920266287068));
#22931=CARTESIAN_POINT('Ctrl Pts',(14.325793531483,60.4044119369278,12.7920072873873));
#22932=CARTESIAN_POINT('Ctrl Pts',(14.5864947681553,60.1074747210109,12.7919877856098));
#22933=CARTESIAN_POINT('Ctrl Pts',(14.8378367078355,59.803336047017,12.791984446593));
#22934=CARTESIAN_POINT('Ctrl Pts',(15.0795462638952,59.4924282419663,12.7920008852806));
#22935=CARTESIAN_POINT('Ctrl Pts',(15.32273443448,59.1796185146087,12.7920174245289));
#22936=CARTESIAN_POINT('Ctrl Pts',(15.556172358515,58.8599562294116,12.7920539940595));
#22937=CARTESIAN_POINT('Ctrl Pts',(15.7795471067196,58.5338422645855,12.7921150690544));
#22938=CARTESIAN_POINT('Ctrl Pts',(15.8626393870476,58.4125324334519,12.7921377880978));
#22939=CARTESIAN_POINT('Ctrl Pts',(15.9443388189027,58.2903294974558,12.7921639051459));
#22940=CARTESIAN_POINT('Ctrl Pts',(16.0246279265275,58.1672528627168,12.7921936741354));
#22941=CARTESIAN_POINT('Ctrl Pts',(16.2459311440418,57.8280131317703,12.7922757272724));
#22942=CARTESIAN_POINT('Ctrl Pts',(16.4558423032109,57.4832075787012,12.7923245514754));
#22943=CARTESIAN_POINT('Ctrl Pts',(16.6541503082587,57.133365350825,12.7923479413454));
#22944=CARTESIAN_POINT('Ctrl Pts',(16.708896271126,57.0367860442452,12.7923543984774));
#22945=CARTESIAN_POINT('Ctrl Pts',(16.7627577996846,56.9398226056181,12.7923589241083));
#22946=CARTESIAN_POINT('Ctrl Pts',(16.8157301340888,56.8424855529221,12.7923616973257));
#22947=CARTESIAN_POINT('Ctrl Pts',(17.0018515988116,56.5004859974303,12.792371441191));
#22948=CARTESIAN_POINT('Ctrl Pts',(17.1769985653596,56.1538773448117,12.7923594889671));
#22949=CARTESIAN_POINT('Ctrl Pts',(17.3412559412054,55.8032616341478,12.7923341589952));
#22950=CARTESIAN_POINT('Ctrl Pts',(17.5132883297431,55.4360497640342,12.7923076300461));
#22951=CARTESIAN_POINT('Ctrl Pts',(17.673376172551,55.0644423581978,12.792266434103));
#22952=CARTESIAN_POINT('Ctrl Pts',(17.8215765026434,54.6890867057478,12.792220968248));
#22953=CARTESIAN_POINT('Ctrl Pts',(17.9697768327358,54.3137310532977,12.7921755023931));
#22954=CARTESIAN_POINT('Ctrl Pts',(18.1060897083517,53.9346266542918,12.792125780038));
#22955=CARTESIAN_POINT('Ctrl Pts',(18.2305299563912,53.552383003963,12.7920828524685));
#22956=CARTESIAN_POINT('Ctrl Pts',(18.356337098356,53.1659406596276,12.792039453368));
#22957=CARTESIAN_POINT('Ctrl Pts',(18.4700095289035,52.7762891884634,12.7920030114114));
#22958=CARTESIAN_POINT('Ctrl Pts',(18.5715133513233,52.3840259227643,12.7919854045196));
#22959=CARTESIAN_POINT('Ctrl Pts',(18.6711458674445,51.9989943524074,12.7919681222254));
#22960=CARTESIAN_POINT('Ctrl Pts',(18.7590542668514,51.6114458761108,12.7919689999017));
#22961=CARTESIAN_POINT('Ctrl Pts',(18.8351628337531,51.2219235352178,12.7919995362705));
#22962=CARTESIAN_POINT('Ctrl Pts',(18.9074482493363,50.8519680172437,12.7920285387101));
#22963=CARTESIAN_POINT('Ctrl Pts',(18.9688893496447,50.4812679454682,12.7920512926994));
#22964=CARTESIAN_POINT('Ctrl Pts',(19.019563678532,50.1102644794883,12.7920638978086));
#22965=CARTESIAN_POINT('Ctrl Pts',(19.0709901402866,49.7337544008551,12.7920766900088));
#22966=CARTESIAN_POINT('Ctrl Pts',(19.1113280186466,49.356931442171,12.7920790326532));
#22967=CARTESIAN_POINT('Ctrl Pts',(19.1406133375826,48.9802281492958,12.7920670868922));
#22968=CARTESIAN_POINT('Ctrl Pts',(19.1437944573005,48.9393087290433,12.7920657892832));
#22969=CARTESIAN_POINT('Ctrl Pts',(19.1468451187635,48.8983906970362,12.7920643232825));
#22970=CARTESIAN_POINT('Ctrl Pts',(19.1497653354106,48.8574745910208,12.7920626841137));
#22971=CARTESIAN_POINT('',(1.52029173799965,27.8993805764622,12.7920719539883));
#22972=CARTESIAN_POINT('Ctrl Pts',(19.1497653400279,48.857474526327,12.7920626841111));
#22973=CARTESIAN_POINT('Ctrl Pts',(19.1790726525348,48.4468402115151,12.7920462333993));
#22974=CARTESIAN_POINT('Ctrl Pts',(19.1952436143873,48.0364184505173,12.7920346956373));
#22975=CARTESIAN_POINT('Ctrl Pts',(19.1982667257033,47.6268403597496,12.7920271201521));
#22976=CARTESIAN_POINT('Ctrl Pts',(19.2012872882721,47.217607579132,12.7920195510536));
#22977=CARTESIAN_POINT('Ctrl Pts',(19.1911830548891,46.8092166022633,12.7920159427175));
#22978=CARTESIAN_POINT('Ctrl Pts',(19.1683102300563,46.4022767619065,12.7920154150535));
#22979=CARTESIAN_POINT('Ctrl Pts',(19.1451102410113,45.9895162083997,12.7920148798419));
#22980=CARTESIAN_POINT('Ctrl Pts',(19.1087737408911,45.5782481845858,12.7920175194281));
#22981=CARTESIAN_POINT('Ctrl Pts',(19.0596207608155,45.1690927615601,12.7920224060741));
#22982=CARTESIAN_POINT('Ctrl Pts',(19.0096246612872,44.7529191090034,12.7920273765405));
#22983=CARTESIAN_POINT('Ctrl Pts',(18.9463686271312,44.3389306973788,12.7920346778706));
#22984=CARTESIAN_POINT('Ctrl Pts',(18.8701365920426,43.927770499683,12.7920432369366));
#22985=CARTESIAN_POINT('Ctrl Pts',(18.8502014730251,43.8202497248959,12.7920454751819));
#22986=CARTESIAN_POINT('Ctrl Pts',(18.829378710311,43.7129223291009,12.7920477986557));
#22987=CARTESIAN_POINT('Ctrl Pts',(18.8076727998627,43.6057997665116,12.7920501862877));
#22988=CARTESIAN_POINT('Ctrl Pts',(18.7277681144179,43.21145580715,12.7920589757363));
#22989=CARTESIAN_POINT('Ctrl Pts',(18.6358970143819,42.8198975825301,12.7920358406191));
#22990=CARTESIAN_POINT('Ctrl Pts',(18.532242753363,42.4316544642141,12.7919886240263));
#22991=CARTESIAN_POINT('Ctrl Pts',(18.4285732020356,42.0433540751503,12.7919414004685));
#22992=CARTESIAN_POINT('Ctrl Pts',(18.3131168947604,41.6583692752739,12.7918700987902));
#22993=CARTESIAN_POINT('Ctrl Pts',(18.1860058729967,41.2772388824797,12.791782248845));
#22994=CARTESIAN_POINT('Ctrl Pts',(18.0598293555419,40.8989105125892,12.7916950447615));
#22995=CARTESIAN_POINT('Ctrl Pts',(17.9221687023437,40.5243796153825,12.791591544698));
#22996=CARTESIAN_POINT('Ctrl Pts',(17.7731046914545,40.1541894517724,12.7914786509107));
#22997=CARTESIAN_POINT('Ctrl Pts',(17.6636750178626,39.8824284242171,12.791395774231));
#22998=CARTESIAN_POINT('Ctrl Pts',(17.5480988411921,39.6130070081395,12.7913078262935));
#22999=CARTESIAN_POINT('Ctrl Pts',(17.4263920215504,39.3461479964373,12.7912173298271));
#23000=CARTESIAN_POINT('Ctrl Pts',(17.2757821306632,39.0159150090578,12.7911053421588));
#23001=CARTESIAN_POINT('Ctrl Pts',(17.1165768989884,38.6913104130312,12.7910449652891));
#23002=CARTESIAN_POINT('Ctrl Pts',(16.9490708130688,38.3726459877698,12.7910220807646));
#23003=CARTESIAN_POINT('Ctrl Pts',(16.7756586458722,38.0427458036081,12.7909983893568));
#23004=CARTESIAN_POINT('Ctrl Pts',(16.5933511010644,37.7192112437154,12.7910148774483));
#23005=CARTESIAN_POINT('Ctrl Pts',(16.4027026393667,37.4022356529587,12.7910559089281));
#23006=CARTESIAN_POINT('Ctrl Pts',(16.2068799272849,37.0766572596531,12.7910980540132));
#23007=CARTESIAN_POINT('Ctrl Pts',(16.0022573279053,36.7579984138076,12.7911660886651));
#23008=CARTESIAN_POINT('Ctrl Pts',(15.7893797294997,36.4464683493859,12.7912431566879));
#23009=CARTESIAN_POINT('Ctrl Pts',(15.5925156206469,36.1583728007113,12.7913144273512));
#23010=CARTESIAN_POINT('Ctrl Pts',(15.3885909662762,35.8763736896028,12.7913934219527));
#23011=CARTESIAN_POINT('Ctrl Pts',(15.1779971952689,35.6006394246467,12.7914669204626));
#23012=CARTESIAN_POINT('Ctrl Pts',(14.940503151613,35.2896841421344,12.7915498073318));
#23013=CARTESIAN_POINT('Ctrl Pts',(14.6946163841977,34.9868546569146,12.7915559463598));
#23014=CARTESIAN_POINT('Ctrl Pts',(14.4408857651398,34.6923782317418,12.791514677995));
#23015=CARTESIAN_POINT('Ctrl Pts',(14.1833177732044,34.3934482019895,12.7914727854954));
#23016=CARTESIAN_POINT('Ctrl Pts',(13.9176667371217,34.1031255078074,12.7913820691809));
#23017=CARTESIAN_POINT('Ctrl Pts',(13.6444532746958,33.8216520930306,12.7912714513459));
#23018=CARTESIAN_POINT('Ctrl Pts',(13.3660695539321,33.5348521095822,12.7911587401924));
#23019=CARTESIAN_POINT('Ctrl Pts',(13.0798343644688,33.2572391531055,12.7910254029086));
#23020=CARTESIAN_POINT('Ctrl Pts',(12.7862451736208,32.9890784200025,12.7908997210254));
#23021=CARTESIAN_POINT('Ctrl Pts',(12.4902687241662,32.7187371944359,12.7907730171865));
#23022=CARTESIAN_POINT('Ctrl Pts',(12.1868179856925,32.4580021682131,12.7906541318425));
#23023=CARTESIAN_POINT('Ctrl Pts',(11.8763515979058,32.2071597772756,12.7905691586018));
#23024=CARTESIAN_POINT('Ctrl Pts',(11.5638214345285,31.9546499517176,12.7904836205151));
#23025=CARTESIAN_POINT('Ctrl Pts',(11.2441818269257,31.712164322175,12.7904324919295));
#23026=CARTESIAN_POINT('Ctrl Pts',(10.917852287612,31.4800156852089,12.7904388544206));
#23027=CARTESIAN_POINT('Ctrl Pts',(10.8042914961648,31.3992293028216,12.7904410685307));
#23028=CARTESIAN_POINT('Ctrl Pts',(10.6899201426973,31.3196949397718,12.790450210386));
#23029=CARTESIAN_POINT('Ctrl Pts',(10.5747546192509,31.2414264962838,12.7904671368521));
#23030=CARTESIAN_POINT('Ctrl Pts',(10.2495238512413,31.0203941488874,12.7905149376816));
#23031=CARTESIAN_POINT('Ctrl Pts',(9.91796249262662,30.8094552771994,12.7906251522727));
#23032=CARTESIAN_POINT('Ctrl Pts',(9.58060656199321,30.608636393628,12.7908141522665));
#23033=CARTESIAN_POINT('Ctrl Pts',(9.50197171219338,30.5618271891272,12.7908582065865));
#23034=CARTESIAN_POINT('Ctrl Pts',(9.42302185967098,30.5155679603686,12.7909065217197));
#23035=CARTESIAN_POINT('Ctrl Pts',(9.34376348364294,30.4698593012383,12.7909592677579));
#23036=CARTESIAN_POINT('Ctrl Pts',(9.02136053882363,30.2839280843012,12.7911738252454));
#23037=CARTESIAN_POINT('Ctrl Pts',(8.69485440145963,30.1077654003148,12.7913428120187));
#23038=CARTESIAN_POINT('Ctrl Pts',(8.36475491431874,29.9412675482703,12.7914800197695));
#23039=CARTESIAN_POINT('Ctrl Pts',(8.03017008301747,29.7725073474569,12.7916190918793));
#23040=CARTESIAN_POINT('Ctrl Pts',(7.69189335954962,29.6136762407996,12.7917255487573));
#23041=CARTESIAN_POINT('Ctrl Pts',(7.35040854940905,29.464693053758,12.7918108738937));
#23042=CARTESIAN_POINT('Ctrl Pts',(7.00484864347726,29.3139319816086,12.7918972172543));
#23043=CARTESIAN_POINT('Ctrl Pts',(6.65600338029571,29.1732550825495,12.7919619608109));
#23044=CARTESIAN_POINT('Ctrl Pts',(6.30432980974341,29.0426082336446,12.7920135270748));
#23045=CARTESIAN_POINT('Ctrl Pts',(5.9477913233398,28.9101540668763,12.7920658066863));
#23046=CARTESIAN_POINT('Ctrl Pts',(5.58834549563185,28.7880091445038,12.7921045914166));
#23047=CARTESIAN_POINT('Ctrl Pts',(5.22642705881176,28.6761509007113,12.7921344294535));
#23048=CARTESIAN_POINT('Ctrl Pts',(4.86289579777912,28.5637941808379,12.7921644004581));
#23049=CARTESIAN_POINT('Ctrl Pts',(4.49686954168876,28.4618158245376,12.7921853964908));
#23050=CARTESIAN_POINT('Ctrl Pts',(4.12875141889165,28.3702300369574,12.7921970353109));
#23051=CARTESIAN_POINT('Ctrl Pts',(3.7601892039773,28.2785337616728,12.792208688172));
#23052=CARTESIAN_POINT('Ctrl Pts',(3.3895297696301,28.1972549435929,12.7922110188011));
#23053=CARTESIAN_POINT('Ctrl Pts',(3.01714481499448,28.1264479132135,12.7921978352161));
#23054=CARTESIAN_POINT('Ctrl Pts',(2.65391283849996,28.0573812732371,12.7921849756749));
#23055=CARTESIAN_POINT('Ctrl Pts',(2.28903875055036,27.9982779374921,12.7921573896045));
#23056=CARTESIAN_POINT('Ctrl Pts',(1.92284141724104,27.9492278665506,12.7921031704517));
#23057=CARTESIAN_POINT('Ctrl Pts',(1.7910003323781,27.9315684955576,12.7920836500694));
#23058=CARTESIAN_POINT('Ctrl Pts',(1.65681307630729,27.9149088248455,12.7920719539717));
#23059=CARTESIAN_POINT('Ctrl Pts',(1.5202917379993,27.8993805764621,12.7920719539717));
#23060=CARTESIAN_POINT('',(13.9857365209021,33.7579401957468,27.7212087044061));
#23061=CARTESIAN_POINT('Ctrl Pts',(1.52029173737301,27.8993805763909,12.7920719539717));
#23062=CARTESIAN_POINT('Ctrl Pts',(4.77810397869107,28.1659718937245,12.8880381208952));
#23063=CARTESIAN_POINT('Ctrl Pts',(11.154987306717,30.3544867703409,13.0799704547422));
#23064=CARTESIAN_POINT('Ctrl Pts',(17.9878500714388,37.8160005285435,13.3678689555128));
#23065=CARTESIAN_POINT('Ctrl Pts',(20.4214183724513,47.6343431522999,13.6557674562834));
#23066=CARTESIAN_POINT('Ctrl Pts',(17.8652852036732,57.4223191991823,13.9436659570538));
#23067=CARTESIAN_POINT('Ctrl Pts',(10.9406340982885,64.7968173551201,14.2315644578245));
#23068=CARTESIAN_POINT('Ctrl Pts',(1.33309386998451,67.9636848137687,14.5194629585951));
#23069=CARTESIAN_POINT('Ctrl Pts',(-8.61942816108638,66.1519706701399,14.8073614593656));
#23070=CARTESIAN_POINT('Ctrl Pts',(-16.4947604157736,59.8027014966466,15.0952599601362));
#23071=CARTESIAN_POINT('Ctrl Pts',(-20.3763911734044,50.4609915781445,15.3831584609068));
#23072=CARTESIAN_POINT('Ctrl Pts',(-19.3196532899413,40.4002919212677,15.6710569616772));
#23073=CARTESIAN_POINT('Ctrl Pts',(-13.5817286660657,32.0689855840638,15.9589554624479));
#23074=CARTESIAN_POINT('Ctrl Pts',(-4.55900746271667,27.4946070328384,16.2468539632185));
#23075=CARTESIAN_POINT('Ctrl Pts',(5.55271551564583,27.7903852066313,16.5347524639889));
#23076=CARTESIAN_POINT('Ctrl Pts',(14.2926272833952,32.8843403942347,16.8226509647596));
#23077=CARTESIAN_POINT('Ctrl Pts',(19.5337603232496,41.5367940868997,17.1105494655302));
#23078=CARTESIAN_POINT('Ctrl Pts',(20.0006196444932,51.6420638008267,17.3984479663008));
#23079=CARTESIAN_POINT('Ctrl Pts',(15.5795890399159,60.740905534151,17.6863464670712));
#23080=CARTESIAN_POINT('Ctrl Pts',(7.34658169429027,66.6190023989076,17.9742449678419));
#23081=CARTESIAN_POINT('Ctrl Pts',(-2.69479708191046,67.845845935296,18.2621434686125));
#23082=CARTESIAN_POINT('Ctrl Pts',(-12.1008521124015,64.122868439909,18.550041969383));
#23083=CARTESIAN_POINT('Ctrl Pts',(-18.5825022288295,56.3561030565605,18.8379404701536));
#23084=CARTESIAN_POINT('Ctrl Pts',(-20.5623567753673,46.4356893210603,19.1258389709242));
#23085=CARTESIAN_POINT('Ctrl Pts',(-17.558593378877,36.7758840340168,19.4137374716947));
#23086=CARTESIAN_POINT('Ctrl Pts',(-10.3022154429069,29.7275216730283,19.7016359724653));
#23087=CARTESIAN_POINT('Ctrl Pts',(-0.55915332767666,27.0059094045262,19.9895344732359));
#23088=CARTESIAN_POINT('Ctrl Pts',(9.2994968997439,29.2733856261062,20.2774329740065));
#23089=CARTESIAN_POINT('Ctrl Pts',(16.8745093587773,35.9781316293138,20.5653314747769));
#23090=CARTESIAN_POINT('Ctrl Pts',(20.3224099917053,45.4884635870704,20.8532299755476));
#23091=CARTESIAN_POINT('Ctrl Pts',(18.8041090410025,55.4899232277734,21.1411284763183));
#23092=CARTESIAN_POINT('Ctrl Pts',(12.6891040387162,63.5485302133256,21.4290269770886));
#23093=CARTESIAN_POINT('Ctrl Pts',(3.46555796227598,67.7031217076554,21.7169254778593));
#23094=CARTESIAN_POINT('Ctrl Pts',(-6.62186385217813,66.942625889726,22.0048239786299));
#23095=CARTESIAN_POINT('Ctrl Pts',(-15.1182610897216,61.4521189322863,22.2927224794004));
#23096=CARTESIAN_POINT('Ctrl Pts',(-19.9559291919993,52.5677843977253,22.5806209801709));
#23097=CARTESIAN_POINT('Ctrl Pts',(-19.9575610722169,42.4517362542263,22.8685194809416));
#23098=CARTESIAN_POINT('Ctrl Pts',(-15.1227596476286,33.5658413820376,23.1564179817121));
#23099=CARTESIAN_POINT('Ctrl Pts',(-6.62813422125532,28.0725934827963,23.4443164824826));
#23100=CARTESIAN_POINT('Ctrl Pts',(3.45904159109864,27.3088431467115,23.7322149832533));
#23101=CARTESIAN_POINT('Ctrl Pts',(12.6839278365444,31.4604586057777,24.0201134840237));
#23102=CARTESIAN_POINT('Ctrl Pts',(18.8015320231874,39.5170922287542,24.3080119847945));
#23103=CARTESIAN_POINT('Ctrl Pts',(20.3230607040193,49.5180615576022,24.5959104855649));
#23104=CARTESIAN_POINT('Ctrl Pts',(16.8782265652486,59.0295052981713,24.8838089863356));
#23105=CARTESIAN_POINT('Ctrl Pts',(9.30538190096545,65.7366951889502,25.1717074871061));
#23106=CARTESIAN_POINT('Ctrl Pts',(-0.552544940880191,68.0073514642792,
25.4596059878766));
#23107=CARTESIAN_POINT('Ctrl Pts',(-10.2964667169593,65.2888839583328,25.7475044886471));
#23108=CARTESIAN_POINT('Ctrl Pts',(-17.5551552506898,58.2428607049298,26.0354029894178));
#23109=CARTESIAN_POINT('Ctrl Pts',(-20.561958961741,48.5840300209192,26.3233014901885));
#23110=CARTESIAN_POINT('Ctrl Pts',(-18.5854620859605,38.6629677752145,26.6111999909589));
#23111=CARTESIAN_POINT('Ctrl Pts',(-12.1059948483903,30.8941328440185,26.8990984917294));
#23112=CARTESIAN_POINT('Ctrl Pts',(-2.70181296607296,27.1680800159617,27.1869969925001));
#23113=CARTESIAN_POINT('Ctrl Pts',(6.85777240020218,28.332871677565,27.461033730059));
#23114=CARTESIAN_POINT('Ctrl Pts',(12.0296006362301,31.7594433637927,27.6391043006942));
#23115=CARTESIAN_POINT('Ctrl Pts',(13.9857365209021,33.7579401957468,27.7212087044061));
#23116=CARTESIAN_POINT('',(14.8966567312531,34.8409106860192,26.0162833092147));
#23117=CARTESIAN_POINT('Ctrl Pts',(14.8966567312531,34.8409106860192,26.0162833092147));
#23118=CARTESIAN_POINT('Ctrl Pts',(14.7944522974396,34.8397273668212,26.0957558807257));
#23119=CARTESIAN_POINT('Ctrl Pts',(14.6192535156872,34.8141459468454,26.2562532618111));
#23120=CARTESIAN_POINT('Ctrl Pts',(14.341969507059,34.7038558542213,26.5814104872693));
#23121=CARTESIAN_POINT('Ctrl Pts',(14.1216012677593,34.5028028518226,26.9516169580095));
#23122=CARTESIAN_POINT('Ctrl Pts',(13.9817949238662,34.1805220458766,27.3605510559403));
#23123=CARTESIAN_POINT('Ctrl Pts',(13.9626947691248,33.9216663499643,27.6019027126681));
#23124=CARTESIAN_POINT('Ctrl Pts',(13.9862200553005,33.7576590036959,27.7210468833261));
#23125=CARTESIAN_POINT('Ctrl Pts',(14.6791288861173,34.5043548831246,25.9499408168776));
#23126=CARTESIAN_POINT('Ctrl Pts',(14.6978377924756,34.5255830196529,25.9507715821385));
#23127=CARTESIAN_POINT('Ctrl Pts',(14.7187306934191,34.549425283835,25.9517245133387));
#23128=CARTESIAN_POINT('Ctrl Pts',(14.7398208157823,34.5738182491297,25.9528130046693));
#23129=CARTESIAN_POINT('Ctrl Pts',(14.7606730754375,34.5979361009526,25.9538892195659));
#23130=CARTESIAN_POINT('Ctrl Pts',(14.7817178533814,34.6225924067576,25.9550978952059));
#23131=CARTESIAN_POINT('Ctrl Pts',(14.8010739906679,34.645756137249,25.9564525700602));
#23132=CARTESIAN_POINT('Ctrl Pts',(14.8083593681862,34.6544746392343,25.9569624506));
#23133=CARTESIAN_POINT('Ctrl Pts',(14.8154059343071,34.66298132077,25.9574930252964));
#23134=CARTESIAN_POINT('Ctrl Pts',(14.8221147891638,34.6711666518611,25.9580450718886));
#23135=CARTESIAN_POINT('Ctrl Pts',(14.8382171046359,34.6908127444189,25.9593700712473));
#23136=CARTESIAN_POINT('Ctrl Pts',(14.8541269949109,34.7107411983359,25.9609553596983));
#23137=CARTESIAN_POINT('Ctrl Pts',(14.8676061019135,34.7287983513209,25.9630114556293));
#23138=CARTESIAN_POINT('Ctrl Pts',(14.8716606322703,34.7342299629938,25.9636299315689));
#23139=CARTESIAN_POINT('Ctrl Pts',(14.8754954904977,34.7394920146032,25.9642910669104));
#23140=CARTESIAN_POINT('Ctrl Pts',(14.879050433086,34.744525320091,25.9650007947913));
#23141=CARTESIAN_POINT('Ctrl Pts',(14.8920007458382,34.7628611662049,25.9675862649638));
#23142=CARTESIAN_POINT('Ctrl Pts',(14.9003878754365,34.7769368108884,25.9706333335708));
#23143=CARTESIAN_POINT('Ctrl Pts',(14.9053503430691,34.7884030681408,25.9744771688579));
#23144=CARTESIAN_POINT('Ctrl Pts',(14.9088200986951,34.796420271185,25.9771647771408));
#23145=CARTESIAN_POINT('Ctrl Pts',(14.9106923897287,34.8033426657633,25.9803021245975));
#23146=CARTESIAN_POINT('Ctrl Pts',(14.9111086292264,34.8095375050543,25.9840682003472));
#23147=CARTESIAN_POINT('Ctrl Pts',(14.9114151693606,34.8140997027261,25.9868417318643));
#23148=CARTESIAN_POINT('Ctrl Pts',(14.9109296634851,34.8182503337404,25.9899472942604));
#23149=CARTESIAN_POINT('Ctrl Pts',(14.9097293596398,34.822116243908,25.9934365082945));
#23150=CARTESIAN_POINT('Ctrl Pts',(14.9083085048751,34.8266924992477,25.9975668511279));
#23151=CARTESIAN_POINT('Ctrl Pts',(14.9059503991621,34.830643704623,26.0020393563057));
#23152=CARTESIAN_POINT('Ctrl Pts',(14.9032003994704,34.8340856043052,26.0065352463705));
#23153=CARTESIAN_POINT('Ctrl Pts',(14.9014161085375,34.8363188228809,26.0094523288348));
#23154=CARTESIAN_POINT('Ctrl Pts',(14.8992784878414,34.8385739142108,26.0126851245985));
#23155=CARTESIAN_POINT('Ctrl Pts',(14.8967211704849,34.8408715285848,26.0163232461995));
#23156=CARTESIAN_POINT('Origin',(74.9158093581253,239.849666791719,4.47202215994326));
#23157=CARTESIAN_POINT('',(88.117688055542,239.849666791719,4.47202215994383));
#23158=CARTESIAN_POINT('',(74.9158093581253,253.051545489136,4.47202215994383));
#23159=CARTESIAN_POINT('Origin',(74.9158093581253,239.849666791719,4.47202215994383));
#23160=CARTESIAN_POINT('',(87.6604880555323,239.849666791719,4.01482215993112));
#23161=CARTESIAN_POINT('Origin',(87.6604880555299,239.849666791719,4.47202215994326));
#23162=CARTESIAN_POINT('',(74.9158093581253,252.594345489126,4.01482215993112));
#23163=CARTESIAN_POINT('Origin',(74.9158093581253,239.849666791719,4.01482215993112));
#23164=CARTESIAN_POINT('Origin',(74.9158093581253,252.594345489124,4.47202215994326));
#23165=CARTESIAN_POINT('Origin',(74.9158093581253,239.849666791719,5.77694715787826));
#23166=CARTESIAN_POINT('',(88.1176880555268,239.849666791719,7.08187215581269));
#23167=CARTESIAN_POINT('',(74.9158093581253,253.051545489121,7.08187215581269));
#23168=CARTESIAN_POINT('Origin',(74.9158093581253,239.849666791719,7.08187215581269));
#23169=CARTESIAN_POINT('',(88.1176880554927,239.849666791719,7.08187215581269));
#23170=CARTESIAN_POINT('',(74.9158093581253,253.051545489086,7.08187215581269));
#23171=CARTESIAN_POINT('Origin',(74.9158093581253,239.849666791719,7.08187215579675));
#23172=CARTESIAN_POINT('',(88.5748880408214,239.849666791719,7.53907215685572));
#23173=CARTESIAN_POINT('',(74.9158093581253,253.508745474415,7.53907215685572));
#23174=CARTESIAN_POINT('Origin',(74.9158093581252,239.849666791719,7.53907215685572));
#23175=CARTESIAN_POINT('Origin',(88.5748880565858,239.849666791719,7.08187215579675));
#23176=CARTESIAN_POINT('Origin',(74.9158093581253,253.508745490179,7.08187215579675));
#23177=CARTESIAN_POINT('Origin',(91.338357190472,239.849666791719,7.53907212906735));
#23178=CARTESIAN_POINT('',(74.9158093581253,256.272214624066,7.53907212906735));
#23179=CARTESIAN_POINT('Origin',(74.9158093581253,239.849666791719,7.53907212906735));
#23180=CARTESIAN_POINT('',(90.0028741557594,239.849666791719,7.53907220618818));
#23181=CARTESIAN_POINT('',(90.0028741557594,239.849666791719,7.53907220618768));
#23182=CARTESIAN_POINT('',(89.270400947587,239.849666791719,7.539072180884));
#23183=CARTESIAN_POINT('',(74.9158093581253,254.936731589353,7.53907220618818));
#23184=CARTESIAN_POINT('',(74.9158093581253,254.204258381181,7.539072180884));
#23185=CARTESIAN_POINT('',(74.9158093581253,254.936731589353,7.53907220618768));
#23186=CARTESIAN_POINT('Origin',(74.9158093581253,239.849666791719,9.8110279379314));
#23187=CARTESIAN_POINT('',(74.9158093581253,256.113537733872,12.0829837467955));
#23188=CARTESIAN_POINT('Origin',(74.9158093581253,239.849666791719,12.0829837467955));
#23189=CARTESIAN_POINT('',(74.9158093581253,256.113537733872,12.0829837467955));
#23190=CARTESIAN_POINT('Origin',(81.6426560866916,-0.150333208281222,18.0460315783476));
#23191=CARTESIAN_POINT('',(81.6348726975034,9.84966679171878,18.268918682538));
#23192=CARTESIAN_POINT('',(81.6348726975034,-0.150333208281222,18.268918682538));
#23193=CARTESIAN_POINT('',(82.0095671965026,9.84966679171878,7.53907210917927));
#23194=CARTESIAN_POINT('',(82.0095671963408,9.84966679171876,7.53907211011615));
#23195=CARTESIAN_POINT('',(81.4158093581253,9.84966679171878,24.5420719539717));
#23196=CARTESIAN_POINT('Ctrl Pts',(-1.19855282752132,67.1459281187355,12.792537000087));
#23197=CARTESIAN_POINT('Ctrl Pts',(-4.37685365399385,66.9657006261482,12.886006958121));
#23198=CARTESIAN_POINT('Ctrl Pts',(-10.6289648471105,65.0371669034603,13.072578763442));
#23199=CARTESIAN_POINT('Ctrl Pts',(-17.5750719960303,58.1107049740409,13.3522524160496));
#23200=CARTESIAN_POINT('Ctrl Pts',(-20.4997240759521,48.7628311145329,13.6315579579101));
#23201=CARTESIAN_POINT('Ctrl Pts',(-18.7429653077657,39.1261953442779,13.9108634997705));
#23202=CARTESIAN_POINT('Ctrl Pts',(-12.7068939655761,31.4117630279135,14.190169041631));
#23203=CARTESIAN_POINT('Ctrl Pts',(-3.77615600328348,27.388228608198,14.4694745834914));
#23204=CARTESIAN_POINT('Ctrl Pts',(6.00132894437351,27.978547948572,14.7487801253519));
#23205=CARTESIAN_POINT('Ctrl Pts',(14.3831791953976,33.0472297879506,15.0280856672123));
#23206=CARTESIAN_POINT('Ctrl Pts',(19.4472112142695,41.4319171347964,15.3073912090728));
#23207=CARTESIAN_POINT('Ctrl Pts',(20.0320583770222,51.2097052690904,15.5866967509332));
#23208=CARTESIAN_POINT('Ctrl Pts',(16.0036068690228,60.1382462240403,15.8660022927937));
#23209=CARTESIAN_POINT('Ctrl Pts',(8.28570494807158,66.1699324502388,16.1453078346541));
#23210=CARTESIAN_POINT('Ctrl Pts',(-1.35168208442606,67.9215076110664,16.4246133765146));
#23211=CARTESIAN_POINT('Ctrl Pts',(-10.6983930083214,64.9912777630657,16.703918918375));
#23212=CARTESIAN_POINT('Ctrl Pts',(-17.6109261823908,58.051239464333,16.9832244602355));
#23213=CARTESIAN_POINT('Ctrl Pts',(-20.5040159870789,48.6929660742384,17.2625300020959));
#23214=CARTESIAN_POINT('Ctrl Pts',(-18.714183857759,39.0626104652213,17.5418355439564));
#23215=CARTESIAN_POINT('Ctrl Pts',(-12.6518958633353,31.3687224460014,17.8211410858168));
#23216=CARTESIAN_POINT('Ctrl Pts',(-3.70742934411427,27.3757577275795,18.1004466276773));
#23217=CARTESIAN_POINT('Ctrl Pts',(6.06796219193684,27.9994313641777,18.3797521695378));
#23218=CARTESIAN_POINT('Ctrl Pts',(14.4324674629246,33.0967149666351,18.6590577113982));
#23219=CARTESIAN_POINT('Ctrl Pts',(19.4678367171778,41.4986376624446,18.9383632532587));
#23220=CARTESIAN_POINT('Ctrl Pts',(20.0192980376548,51.2783686885854,19.2176687951191));
#23221=CARTESIAN_POINT('Ctrl Pts',(15.9603836283247,60.1931015697565,19.4969743369795));
#23222=CARTESIAN_POINT('Ctrl Pts',(8.22193294636229,66.1984016929092,19.77627987884));
#23223=CARTESIAN_POINT('Ctrl Pts',(-1.42137868831295,67.9170608339928,20.0555854207004));
#23224=CARTESIAN_POINT('Ctrl Pts',(-10.7580301500175,64.9549352443743,20.3348909625609));
#23225=CARTESIAN_POINT('Ctrl Pts',(-17.6468273415917,57.9913354727137,20.6141965044214));
#23226=CARTESIAN_POINT('Ctrl Pts',(-20.507947781258,48.6232386352567,20.8935020462818));
#23227=CARTESIAN_POINT('Ctrl Pts',(-18.6852446457345,38.9990502639651,21.1728075881423));
#23228=CARTESIAN_POINT('Ctrl Pts',(-12.5967223138567,31.3259059058432,21.4521131300027));
#23229=CARTESIAN_POINT('Ctrl Pts',(-3.63867453519174,27.3635040431591,21.7314186718632));
#23230=CARTESIAN_POINT('Ctrl Pts',(6.13453057930636,28.0205507054744,22.0107242137236));
#23231=CARTESIAN_POINT('Ctrl Pts',(14.4815831565853,33.1463639871072,22.2900297555841));
#23232=CARTESIAN_POINT('Ctrl Pts',(19.4882359121526,41.5654302483896,22.5693352974445));
#23233=CARTESIAN_POINT('Ctrl Pts',(20.0063025425433,51.3469871537487,22.848640839305));
#23234=CARTESIAN_POINT('Ctrl Pts',(15.9169737281291,60.247809496235,23.1279463811654));
#23235=CARTESIAN_POINT('Ctrl Pts',(8.15806392501957,66.226652795641,23.4072519230258));
#23236=CARTESIAN_POINT('Ctrl Pts',(-1.49105961153657,67.9123762276777,23.6865574648863));
#23237=CARTESIAN_POINT('Ctrl Pts',(-10.817542903117,64.918389259748,23.9658630067468));
#23238=CARTESIAN_POINT('Ctrl Pts',(-17.682523734487,57.9313092778807,24.2451685486072));
#23239=CARTESIAN_POINT('Ctrl Pts',(-20.511641492779,48.5534981651667,24.5244740904677));
#23240=CARTESIAN_POINT('Ctrl Pts',(-18.6560885719814,38.9355892480605,24.8037796323281));
#23241=CARTESIAN_POINT('Ctrl Pts',(-12.5414029144177,31.2832779948211,25.0830851741886));
#23242=CARTESIAN_POINT('Ctrl Pts',(-3.56987825284896,27.3514851838239,25.362390716049));
#23243=CARTESIAN_POINT('Ctrl Pts',(6.20102639819318,28.0418972135047,25.6416962579095));
#23244=CARTESIAN_POINT('Ctrl Pts',(14.53052919053,33.1961804119167,25.9210017997699));
#23245=CARTESIAN_POINT('Ctrl Pts',(19.5084066352977,41.6322921052891,26.2003073416304));
#23246=CARTESIAN_POINT('Ctrl Pts',(19.9930734498283,51.4155608265104,26.4796128834908));
#23247=CARTESIAN_POINT('Ctrl Pts',(15.8733760269024,60.3023689306646,26.7589184253513));
#23248=CARTESIAN_POINT('Ctrl Pts',(8.09410140783898,66.2546855724532,27.0382239672118));
#23249=CARTESIAN_POINT('Ctrl Pts',(-1.56072945499918,67.907453917535,27.3175295090722));
#23250=CARTESIAN_POINT('Ctrl Pts',(-10.8769196002945,64.8816399119921,27.5968350509326));
#23251=CARTESIAN_POINT('Ctrl Pts',(-17.7180374108978,57.8711623300634,27.8761405927931));
#23252=CARTESIAN_POINT('Ctrl Pts',(-20.5150509755775,48.4837438938388,28.1554461346536));
#23253=CARTESIAN_POINT('Ctrl Pts',(-18.6268106522275,38.8722314377762,28.434751676514));
#23254=CARTESIAN_POINT('Ctrl Pts',(-12.4857439020487,31.2408325156909,28.7140572183744));
#23255=CARTESIAN_POINT('Ctrl Pts',(-3.5014443974358,27.3397175605435,28.9933627602349));
#23256=CARTESIAN_POINT('Ctrl Pts',(6.26869057897875,28.0634841451515,29.2726802823864));
#23257=CARTESIAN_POINT('Ctrl Pts',(11.8078046408607,31.5195490222073,29.458895957251));
#23258=CARTESIAN_POINT('Ctrl Pts',(14.0186178227578,33.7931444169001,29.5520097848287));
#23259=CARTESIAN_POINT('Ctrl Pts',(-1.21101036029108,67.3654855193553,12.595602743017));
#23260=CARTESIAN_POINT('Ctrl Pts',(-4.42487883824104,67.1832410377503,12.6890727010511));
#23261=CARTESIAN_POINT('Ctrl Pts',(-10.746834288675,65.2331587425821,12.875644506372));
#23262=CARTESIAN_POINT('Ctrl Pts',(-17.7706249174788,58.2292551380946,13.1553181589796));
#23263=CARTESIAN_POINT('Ctrl Pts',(-20.7279607258246,48.7768768562894,13.4346237008401));
#23264=CARTESIAN_POINT('Ctrl Pts',(-18.951568193036,39.0325044448999,13.7139292427005));
#23265=CARTESIAN_POINT('Ctrl Pts',(-12.8480118549415,31.2318271791366,13.993234784561));
#23266=CARTESIAN_POINT('Ctrl Pts',(-3.8174318197215,27.1633102705912,14.2725403264214));
#23267=CARTESIAN_POINT('Ctrl Pts',(6.06936388975462,27.7602293924705,14.5518458682819));
#23268=CARTESIAN_POINT('Ctrl Pts',(14.5449209318276,32.8855778525245,14.8311514101423));
#23269=CARTESIAN_POINT('Ctrl Pts',(19.6655678342744,41.3640041027769,15.1104569520028));
#23270=CARTESIAN_POINT('Ctrl Pts',(20.2569533680678,51.2511056335607,15.3897624938632));
#23271=CARTESIAN_POINT('Ctrl Pts',(16.1834647439103,60.2794656229757,15.6690680357237));
#23272=CARTESIAN_POINT('Ctrl Pts',(8.37927844144109,66.3785847043524,15.9483735775841));
#23273=CARTESIAN_POINT('Ctrl Pts',(-1.36585234285345,68.1497420729855,16.2276791194446));
#23274=CARTESIAN_POINT('Ctrl Pts',(-10.8170573413977,65.1867529309518,16.5069846613051));
#23275=CARTESIAN_POINT('Ctrl Pts',(-17.8068710378326,58.1691266070457,16.7862902031655));
#23276=CARTESIAN_POINT('Ctrl Pts',(-20.7323049196231,48.7062298811621,17.065595745026));
#23277=CARTESIAN_POINT('Ctrl Pts',(-18.9224628798384,38.9682091203138,17.3449012868864));
#23278=CARTESIAN_POINT('Ctrl Pts',(-12.7923999057628,31.1883052095977,17.6242068287468));
#23279=CARTESIAN_POINT('Ctrl Pts',(-3.74793631611229,27.1507000676746,17.9035123706073));
#23280=CARTESIAN_POINT('Ctrl Pts',(6.13674183999069,27.7813462315033,18.1828179124678));
#23281=CARTESIAN_POINT('Ctrl Pts',(14.5947603484727,32.9356162876173,18.4621234543282));
#23282=CARTESIAN_POINT('Ctrl Pts',(19.6864238682451,41.4314705390563,18.7414289961887));
#23283=CARTESIAN_POINT('Ctrl Pts',(20.2440503989531,51.3205366998115,19.0207345380491));
#23284=CARTESIAN_POINT('Ctrl Pts',(16.1397582637761,60.3349342360725,19.3000400799096));
#23285=CARTESIAN_POINT('Ctrl Pts',(8.31479349009394,66.4073722279053,19.57934562177));
#23286=CARTESIAN_POINT('Ctrl Pts',(-1.43632814189935,68.1452455813267,19.8586511636305));
#23287=CARTESIAN_POINT('Ctrl Pts',(-10.8773612109984,65.1500041116072,20.1379567054909));
#23288=CARTESIAN_POINT('Ctrl Pts',(-17.8431735644672,58.1085529024797,20.4172622473514));
#23289=CARTESIAN_POINT('Ctrl Pts',(-20.7362806699812,48.6357229055881,20.6965677892118));
#23290=CARTESIAN_POINT('Ctrl Pts',(-18.8932001342871,38.903938330648,20.9758733310723));
#23291=CARTESIAN_POINT('Ctrl Pts',(-12.736609528653,31.1450099904251,21.2551788729327));
#23292=CARTESIAN_POINT('Ctrl Pts',(-3.67841284434533,27.1383093898832,21.5344844147932));
#23293=CARTESIAN_POINT('Ctrl Pts',(6.20405444658056,27.8027016821632,21.8137899566536));
#23294=CARTESIAN_POINT('Ctrl Pts',(14.6444251442367,32.9858203726714,22.0930954985141));
#23295=CARTESIAN_POINT('Ctrl Pts',(19.7070511215146,41.4990098506903,22.3724010403745));
#23296=CARTESIAN_POINT('Ctrl Pts',(20.2309096172037,51.3899223035692,22.651706582235));
#23297=CARTESIAN_POINT('Ctrl Pts',(16.0958630509233,60.3902537845382,22.9310121240954));
#23298=CARTESIAN_POINT('Ctrl Pts',(8.25021042783617,66.435939171439,23.2103176659559));
#23299=CARTESIAN_POINT('Ctrl Pts',(-1.50678808174596,68.1405086022011,23.4896232078163));
#23300=CARTESIAN_POINT('Ctrl Pts',(-10.9375393029524,65.1130495512986,23.7689287496768));
#23301=CARTESIAN_POINT('Ctrl Pts',(-17.8792690347577,58.0478556286763,24.0482342915372));
#23302=CARTESIAN_POINT('Ctrl Pts',(-20.7400156764151,48.5652027530911,24.3275398333977));
#23303=CARTESIAN_POINT('Ctrl Pts',(-18.8637181022161,38.8397678353529,24.6068453752581));
#23304=CARTESIAN_POINT('Ctrl Pts',(-12.6806716714016,31.1019055089684,24.8861509171186));
#23305=CARTESIAN_POINT('Ctrl Pts',(-3.60884743483673,27.1261561629539,25.1654564589791));
#23306=CARTESIAN_POINT('Ctrl Pts',(6.27129367210461,27.8242868382427,25.4447620008395));
#23307=CARTESIAN_POINT('Ctrl Pts',(14.6939183861329,33.0361937356226,25.7240675426999));
#23308=CARTESIAN_POINT('Ctrl Pts',(19.7274473433592,41.5666192035716,26.0033730845604));
#23309=CARTESIAN_POINT('Ctrl Pts',(20.2175326372281,51.4592626226582,26.2826786264208));
#23310=CARTESIAN_POINT('Ctrl Pts',(16.0517779149951,60.4454231633898,26.5619841682813));
#23311=CARTESIAN_POINT('Ctrl Pts',(8.18553287062651,66.4642853840719,26.8412897101417));
#23312=CARTESIAN_POINT('Ctrl Pts',(-1.57723691273256,68.1355311881464,27.1205952520022));
#23313=CARTESIAN_POINT('Ctrl Pts',(-10.997579623287,65.0758895055122,27.3999007938626));
#23314=CARTESIAN_POINT('Ctrl Pts',(-17.9151801455228,57.9870359413776,27.6792063357231));
#23315=CARTESIAN_POINT('Ctrl Pts',(-20.7434624556981,48.4946692827628,27.9585118775836));
#23316=CARTESIAN_POINT('Ctrl Pts',(-18.8341145478337,38.7757003897358,28.237817419444));
#23317=CARTESIAN_POINT('Ctrl Pts',(-12.624386941392,31.058988189829,28.5171229613045));
#23318=CARTESIAN_POINT('Ctrl Pts',(-3.53965568391791,27.114251412154,28.7964285031649));
#23319=CARTESIAN_POINT('Ctrl Pts',(6.33972927954075,27.8461268501883,29.0757460253164));
#23320=CARTESIAN_POINT('Ctrl Pts',(11.9407258842112,31.3407977004842,29.261961700181));
#23321=CARTESIAN_POINT('Ctrl Pts',(14.1762794605173,33.6398360573982,29.3550755277587));
#23322=CARTESIAN_POINT('Ctrl Pts',(-1.2303666391929,67.7065439781556,11.9422704688363));
#23323=CARTESIAN_POINT('Ctrl Pts',(-4.49907276585367,67.5211909211836,12.0357404268703));
#23324=CARTESIAN_POINT('Ctrl Pts',(-10.9301075004857,65.5375048223144,12.2223122321912));
#23325=CARTESIAN_POINT('Ctrl Pts',(-18.0742289400889,58.4133916277082,12.5019858847989));
#23326=CARTESIAN_POINT('Ctrl Pts',(-21.082476119996,48.7986809299501,12.7812914266593));
#23327=CARTESIAN_POINT('Ctrl Pts',(-19.275517783825,38.8870013003439,13.0605969685198));
#23328=CARTESIAN_POINT('Ctrl Pts',(-13.0671886304051,30.9523729843483,13.3399025103802));
#23329=CARTESIAN_POINT('Ctrl Pts',(-3.88153010622364,26.8139988757972,13.6192080522407));
#23330=CARTESIAN_POINT('Ctrl Pts',(6.17502373103445,27.4211661869467,13.8985135941011));
#23331=CARTESIAN_POINT('Ctrl Pts',(14.7961175205749,32.63452234971,14.1778191359616));
#23332=CARTESIAN_POINT('Ctrl Pts',(20.0046889441297,41.2585306982519,14.457124677822));
#23333=CARTESIAN_POINT('Ctrl Pts',(20.6062299624296,51.3154031058499,14.7364302196825));
#23334=CARTESIAN_POINT('Ctrl Pts',(16.4627953467704,60.4987883313128,15.0157357615429));
#23335=CARTESIAN_POINT('Ctrl Pts',(8.52460412458568,66.7026349868426,15.2950413034034));
#23336=CARTESIAN_POINT('Ctrl Pts',(-1.3878596955104,68.5042047514162,15.5743468452638));
#23337=CARTESIAN_POINT('Ctrl Pts',(-11.0013506061142,65.4903383459616,15.8536523871243));
#23338=CARTESIAN_POINT('Ctrl Pts',(-18.1111859127536,58.3522128617606,16.1329579289847));
#23339=CARTESIAN_POINT('Ctrl Pts',(-21.086852197535,48.7268294206953,16.4122634708452));
#23340=CARTESIAN_POINT('Ctrl Pts',(-19.2459334960611,38.8215978063412,16.6915690127056));
#23341=CARTESIAN_POINT('Ctrl Pts',(-13.0106116499393,30.9081057270135,16.9708745545661));
#23342=CARTESIAN_POINT('Ctrl Pts',(-3.81084622936776,26.8011711580352,17.2501800964265));
#23343=CARTESIAN_POINT('Ctrl Pts',(6.24356102333681,27.4426461018023,17.529485638287));
#23344=CARTESIAN_POINT('Ctrl Pts',(14.8468115575254,32.685419757383,17.8087911801474));
#23345=CARTESIAN_POINT('Ctrl Pts',(20.0259036646549,41.3271557096822,18.0880967220079));
#23346=CARTESIAN_POINT('Ctrl Pts',(20.5931051602455,51.3860263125014,18.3674022638683));
#23347=CARTESIAN_POINT('Ctrl Pts',(16.4183385207562,60.5552094189581,18.6467078057288));
#23348=CARTESIAN_POINT('Ctrl Pts',(8.45901184108065,66.7319168057433,18.9260133475893));
#23349=CARTESIAN_POINT('Ctrl Pts',(-1.45954559742508,68.4996310572235,19.2053188894497));
#23350=CARTESIAN_POINT('Ctrl Pts',(-11.062689964692,65.4529585121731,19.4846244313101));
#23351=CARTESIAN_POINT('Ctrl Pts',(-18.1481117798692,58.2905990519983,19.7639299731706));
#23352=CARTESIAN_POINT('Ctrl Pts',(-21.0908962189101,48.6551117741881,20.043235515031));
#23353=CARTESIAN_POINT('Ctrl Pts',(-19.2161682802167,38.7562234279398,20.3225410568915));
#23354=CARTESIAN_POINT('Ctrl Pts',(-12.9538633011627,30.8640670885784,20.601846598752));
#23355=CARTESIAN_POINT('Ctrl Pts',(-3.74012897465242,26.7885677208945,20.8811521406124));
#23356=CARTESIAN_POINT('Ctrl Pts',(6.31202944963266,27.4643682453235,21.1604576824728));
#23357=CARTESIAN_POINT('Ctrl Pts',(14.8973291440202,32.7364858931842,21.4397632243333));
#23358=CARTESIAN_POINT('Ctrl Pts',(20.0468851069493,41.3958547339533,21.7190687661938));
#23359=CARTESIAN_POINT('Ctrl Pts',(20.5797387391136,51.4566033314711,21.9983743080542));
#23360=CARTESIAN_POINT('Ctrl Pts',(16.3736895863373,60.6114788553847,22.2776798499147));
#23361=CARTESIAN_POINT('Ctrl Pts',(8.3933198277624,66.7609742702369,22.5569853917751));
#23362=CARTESIAN_POINT('Ctrl Pts',(-1.53121539990308,68.4948127397069,22.8362909336355));
#23363=CARTESIAN_POINT('Ctrl Pts',(-11.1239013701557,65.415369407904,23.115596475496));
#23364=CARTESIAN_POINT('Ctrl Pts',(-18.1848270432219,58.2288595494154,23.3949020173565));
#23365=CARTESIAN_POINT('Ctrl Pts',(-21.0946953581646,48.5833807257848,23.6742075592169));
#23366=CARTESIAN_POINT('Ctrl Pts',(-19.1861800157473,38.6909510645708,23.9535131010774));
#23367=CARTESIAN_POINT('Ctrl Pts',(-12.8969649360223,30.8202224654897,24.2328186429378));
#23368=CARTESIAN_POINT('Ctrl Pts',(-3.66936906862223,26.7762058070351,24.5121241847983));
#23369=CARTESIAN_POINT('Ctrl Pts',(6.38042324759744,27.4863240483097,24.7914297266587));
#23370=CARTESIAN_POINT('Ctrl Pts',(14.9476722050377,32.7877241935002,25.0707352685192));
#23371=CARTESIAN_POINT('Ctrl Pts',(20.0676316037648,41.4646250432695,25.3500408103796));
#23372=CARTESIAN_POINT('Ctrl Pts',(20.5661319553086,51.5271342037528,25.6293463522401));
#23373=CARTESIAN_POINT('Ctrl Pts',(16.3288476908887,60.6675957170459,25.9086518941005));
#23374=CARTESIAN_POINT('Ctrl Pts',(8.3275312385694,66.7898068575772,26.187957435961));
#23375=CARTESIAN_POINT('Ctrl Pts',(-1.60287296148022,68.4897505900661,26.4672629778214));
#23376=CARTESIAN_POINT('Ctrl Pts',(-11.1849745714036,65.3775697879633,26.7465685196819));
#23377=CARTESIAN_POINT('Ctrl Pts',(-18.2213508115876,58.1669986155821,27.0258740615423));
#23378=CARTESIAN_POINT('Ctrl Pts',(-21.0982094737889,48.5116297969969,27.3051796034028));
#23379=CARTESIAN_POINT('Ctrl Pts',(-19.1560513973553,38.6257965293178,27.5844851452632));
#23380=CARTESIAN_POINT('Ctrl Pts',(-12.8397481380949,30.776541491694,27.8637906871237));
#23381=CARTESIAN_POINT('Ctrl Pts',(-3.59891792479177,26.7641519460607,28.1430962289841));
#23382=CARTESIAN_POINT('Ctrl Pts',(6.44988540227183,27.5084224339904,28.4224137511356));
#23383=CARTESIAN_POINT('Ctrl Pts',(12.1474881089669,31.0634181990499,28.6086294260002));
#23384=CARTESIAN_POINT('Ctrl Pts',(14.4211897034757,33.4016879408592,28.7017432535779));
#23385=CARTESIAN_POINT('Ctrl Pts',(-1.21514462164284,67.4385145210791,11.2239853405689));
#23386=CARTESIAN_POINT('Ctrl Pts',(-4.44163780796656,67.2555518276793,11.3174552986029));
#23387=CARTESIAN_POINT('Ctrl Pts',(-10.7857015095101,65.298553036228,11.5040271039239));
#23388=CARTESIAN_POINT('Ctrl Pts',(-17.835989128079,58.2687223102104,11.7837007565315));
#23389=CARTESIAN_POINT('Ctrl Pts',(-20.8039253472716,48.7815765461057,12.063006298392));
#23390=CARTESIAN_POINT('Ctrl Pts',(-19.0211309446692,39.0012728675786,12.3423118402524));
#23391=CARTESIAN_POINT('Ctrl Pts',(-12.8950166764945,31.1718683491125,12.6216173821129));
#23392=CARTESIAN_POINT('Ctrl Pts',(-3.8311978666539,27.0883544120458,12.9009229239733));
#23393=CARTESIAN_POINT('Ctrl Pts',(6.09204175541232,27.6874761567984,13.1802284658338));
#23394=CARTESIAN_POINT('Ctrl Pts',(14.5988185051974,32.8317070898972,13.4595340076942));
#23395=CARTESIAN_POINT('Ctrl Pts',(19.738336085203,41.3413724486846,13.7388395495547));
#23396=CARTESIAN_POINT('Ctrl Pts',(20.3318986408172,51.2649021142456,14.0181450914151));
#23397=CARTESIAN_POINT('Ctrl Pts',(16.2434023865644,60.3265268168767,14.2974506332756));
#23398=CARTESIAN_POINT('Ctrl Pts',(8.41046150925752,66.448117697907,14.576756175136));
#23399=CARTESIAN_POINT('Ctrl Pts',(-1.37057448725074,68.2258008487053,14.8560617169965));
#23400=CARTESIAN_POINT('Ctrl Pts',(-10.8566020711068,65.2518947043248,15.1353672588569));
#23401=CARTESIAN_POINT('Ctrl Pts',(-17.8721693238869,58.2084123080999,15.4146728007174));
#23402=CARTESIAN_POINT('Ctrl Pts',(-20.8083818415791,48.7106500215054,15.6939783425778));
#23403=CARTESIAN_POINT('Ctrl Pts',(-18.9918715196267,38.9367500271726,15.9732838844383));
#23404=CARTESIAN_POINT('Ctrl Pts',(-12.8392226502664,31.1281814599755,16.2525894262987));
#23405=CARTESIAN_POINT('Ctrl Pts',(-3.76143519739557,27.0756999704409,16.5318949681592));
#23406=CARTESIAN_POINT('Ctrl Pts',(6.15966254485863,27.7086697172943,16.8112005100196));
#23407=CARTESIAN_POINT('Ctrl Pts',(14.6488441876226,32.8819304161118,17.0905060518801));
#23408=CARTESIAN_POINT('Ctrl Pts',(19.7592676790615,41.4090872049151,17.3698115937405));
#23409=CARTESIAN_POINT('Ctrl Pts',(20.318948756168,51.3345891206614,17.649117135601));
#23410=CARTESIAN_POINT('Ctrl Pts',(16.1995345679195,60.3821997403653,17.9284226774614));
#23411=CARTESIAN_POINT('Ctrl Pts',(8.34573911457274,66.4770113172412,18.2077282193219));
#23412=CARTESIAN_POINT('Ctrl Pts',(-1.44131002288606,68.2212877755249,18.4870337611823));
#23413=CARTESIAN_POINT('Ctrl Pts',(-10.9171280920825,65.2150104928743,18.7663393030428));
#23414=CARTESIAN_POINT('Ctrl Pts',(-17.9086056224159,58.1476154194178,19.0456448449032));
#23415=CARTESIAN_POINT('Ctrl Pts',(-20.8123722320557,48.6398832682772,19.3249503867637));
#23416=CARTESIAN_POINT('Ctrl Pts',(-18.9625009610525,38.872242434281,19.6042559286241));
#23417=CARTESIAN_POINT('Ctrl Pts',(-12.78322671441,31.0847267221931,19.8835614704846));
#23418=CARTESIAN_POINT('Ctrl Pts',(-3.69165557094035,27.063263639642,20.162867012345));
#23419=CARTESIAN_POINT('Ctrl Pts',(6.22722316175143,27.7301038511078,20.4421725542055));
#23420=CARTESIAN_POINT('Ctrl Pts',(14.6986919705357,32.9323194754823,20.721478096066));
#23421=CARTESIAN_POINT('Ctrl Pts',(19.7799709325047,41.4768753616947,21.0007836379264));
#23422=CARTESIAN_POINT('Ctrl Pts',(20.3057595578097,51.4042303720754,21.2800891797868));
#23423=CARTESIAN_POINT('Ctrl Pts',(16.1554776254856,60.4377231108971,21.5593947216473));
#23424=CARTESIAN_POINT('Ctrl Pts',(8.28091809924603,66.5056835141351,21.8387002635077));
#23425=CARTESIAN_POINT('Ctrl Pts',(-1.51202956856231,68.2165333433874,22.1180058053682));
#23426=CARTESIAN_POINT('Ctrl Pts',(-10.9775279074971,65.177919775098,22.3973113472287));
#23427=CARTESIAN_POINT('Ctrl Pts',(-17.9448340838317,58.086694510237,22.6766168890891));
#23428=CARTESIAN_POINT('Ctrl Pts',(-20.8161210015196,48.5691032866745,22.9559224309496));
#23429=CARTESIAN_POINT('Ctrl Pts',(-18.9329103006861,38.8078355086383,23.23522797281));
#23430=CARTESIAN_POINT('Ctrl Pts',(-12.7270827637123,31.0414634192833,23.5145335146704));
#23431=CARTESIAN_POINT('Ctrl Pts',(-3.62183383748833,27.0510656454756,23.7938390565309));
#23432=CARTESIAN_POINT('Ctrl Pts',(6.29471009845041,27.7517685146057,24.0731445983914));
#23433=CARTESIAN_POINT('Ctrl Pts',(14.7483676258272,32.9828784816288,24.3524501402518));
#23434=CARTESIAN_POINT('Ctrl Pts',(19.8004421838733,41.5447337250656,24.6317556821123));
#23435=CARTESIAN_POINT('Ctrl Pts',(20.2923335360499,51.4738263623488,24.9110612239727));
#23436=CARTESIAN_POINT('Ctrl Pts',(16.111229556983,60.4930953675734,25.1903667658332));
#23437=CARTESIAN_POINT('Ctrl Pts',(8.21600327422096,66.534134969718,25.4696723076936));
#23438=CARTESIAN_POINT('Ctrl Pts',(-1.58274008669219,68.211535941666,25.7489778495541));
#23439=CARTESIAN_POINT('Ctrl Pts',(-11.0377850853637,65.1406262007535,26.0282833914145));
#23440=CARTESIAN_POINT('Ctrl Pts',(-17.9808864568884,58.0256437828756,26.307588933275));
#23441=CARTESIAN_POINT('Ctrl Pts',(-20.8195621008436,48.4983242185778,26.5868944751354));
#23442=CARTESIAN_POINT('Ctrl Pts',(-18.9032354235963,38.7435026821998,26.8662000169959));
#23443=CARTESIAN_POINT('Ctrl Pts',(-12.6705131124849,30.9984482266951,27.1455055588563));
#23444=CARTESIAN_POINT('Ctrl Pts',(-3.55254792102008,27.0389923401113,27.4248111007168));
#23445=CARTESIAN_POINT('Ctrl Pts',(6.36373278817615,27.7739519714407,27.7041286228682));
#23446=CARTESIAN_POINT('Ctrl Pts',(11.9843924518831,31.280781399711,27.8903442977329));
#23447=CARTESIAN_POINT('Ctrl Pts',(14.2287205593185,33.5888433584264,27.9834581253106));
#23448=CARTESIAN_POINT('Ctrl Pts',(-1.19855290232614,67.1459284496108,10.9615815429109));
#23449=CARTESIAN_POINT('Ctrl Pts',(-4.37684902438587,66.9657012374821,11.0550515009449));
#23450=CARTESIAN_POINT('Ctrl Pts',(-10.6289670521082,65.0371659788065,11.2416233062659));
#23451=CARTESIAN_POINT('Ctrl Pts',(-17.5750703763296,58.1107049423365,11.5212969588735));
#23452=CARTESIAN_POINT('Ctrl Pts',(-20.4997241279476,48.7628309691165,11.800602500734));
#23453=CARTESIAN_POINT('Ctrl Pts',(-18.7429645591815,39.12619561158,12.0799080425944));
#23454=CARTESIAN_POINT('Ctrl Pts',(-12.7068937810223,31.4117634080411,12.3592135844549));
#23455=CARTESIAN_POINT('Ctrl Pts',(-3.7761558443145,27.388229130154,12.6385191263153));
#23456=CARTESIAN_POINT('Ctrl Pts',(6.00132875851868,27.9785484360885,12.9178246681758));
#23457=CARTESIAN_POINT('Ctrl Pts',(14.3831788450391,33.0472301567689,13.1971302100362));
#23458=CARTESIAN_POINT('Ctrl Pts',(19.4472107127053,41.4319172869223,13.4764357518967));
#23459=CARTESIAN_POINT('Ctrl Pts',(20.0320578719266,51.2097051761673,13.7557412937571));
#23460=CARTESIAN_POINT('Ctrl Pts',(16.0036064603322,60.1382459041985,14.0350468356176));
#23461=CARTESIAN_POINT('Ctrl Pts',(8.28570473725329,66.1699319783767,14.314352377478));
#23462=CARTESIAN_POINT('Ctrl Pts',(-1.35168205279423,67.9215070946432,14.5936579193385));
#23463=CARTESIAN_POINT('Ctrl Pts',(-10.6983927396581,64.9912773208809,14.8729634611989));
#23464=CARTESIAN_POINT('Ctrl Pts',(-17.6109257392028,58.0512391976151,15.1522690030594));
#23465=CARTESIAN_POINT('Ctrl Pts',(-20.5040154705685,48.6929660442413,15.4315745449198));
#23466=CARTESIAN_POINT('Ctrl Pts',(-18.7141833865903,39.0626106787821,15.7108800867803));
#23467=CARTESIAN_POINT('Ctrl Pts',(-12.6518955454594,31.3687228541642,15.9901856286407));
#23468=CARTESIAN_POINT('Ctrl Pts',(-3.70742925248046,27.3757582367297,16.2694911705012));
#23469=CARTESIAN_POINT('Ctrl Pts',(6.06796203633842,27.9994318575553,16.5487967123616));
#23470=CARTESIAN_POINT('Ctrl Pts',(14.4324670957658,33.0967153310906,16.8281022542221));
#23471=CARTESIAN_POINT('Ctrl Pts',(19.4678362226657,41.4986378143979,17.1074077960825));
#23472=CARTESIAN_POINT('Ctrl Pts',(20.019297529194,51.278368593188,17.386713337943));
#23473=CARTESIAN_POINT('Ctrl Pts',(15.960383222523,60.1931012488865,17.6660188798034));
#23474=CARTESIAN_POINT('Ctrl Pts',(8.22193273628248,66.1984012201522,17.9453244216639));
#23475=CARTESIAN_POINT('Ctrl Pts',(-1.42137865449255,67.9170603177673,18.2246299635244));
#23476=CARTESIAN_POINT('Ctrl Pts',(-10.7580298800531,64.9549348030671,18.5039355053848));
#23477=CARTESIAN_POINT('Ctrl Pts',(-17.6468268973948,57.991335207531,18.7832410472453));
#23478=CARTESIAN_POINT('Ctrl Pts',(-20.5079472646973,48.6232386070134,19.0625465891057));
#23479=CARTESIAN_POINT('Ctrl Pts',(-18.685244175274,38.9990504791382,19.3418521309661));
#23480=CARTESIAN_POINT('Ctrl Pts',(-12.5967219973879,31.3259063150866,19.6211576728266));
#23481=CARTESIAN_POINT('Ctrl Pts',(-3.63867444529118,27.3635045526202,19.900463214687));
#23482=CARTESIAN_POINT('Ctrl Pts',(6.13453042202151,28.0205511983173,20.1797687565475));
#23483=CARTESIAN_POINT('Ctrl Pts',(14.4815827881856,33.1463643503073,20.4590742984079));
#23484=CARTESIAN_POINT('Ctrl Pts',(19.4882354171237,41.5654303986534,20.7383798402684));
#23485=CARTESIAN_POINT('Ctrl Pts',(20.0063020344116,51.346987056616,21.0176853821288));
#23486=CARTESIAN_POINT('Ctrl Pts',(15.916973323425,60.2478091739812,21.2969909239893));
#23487=CARTESIAN_POINT('Ctrl Pts',(8.15806371655574,66.2266523221699,21.5762964658497));
#23488=CARTESIAN_POINT('Ctrl Pts',(-1.49105957595492,67.9123757115698,21.8556020077102));
#23489=CARTESIAN_POINT('Ctrl Pts',(-10.8175426316452,64.918388819367,22.1349075495706));
#23490=CARTESIAN_POINT('Ctrl Pts',(-17.6825232893919,57.9313090142127,22.4142130914311));
#23491=CARTESIAN_POINT('Ctrl Pts',(-20.5116409761154,48.5534981386945,22.6935186332916));
#23492=CARTESIAN_POINT('Ctrl Pts',(-18.6560881022775,38.9355894648237,22.972824175152));
#23493=CARTESIAN_POINT('Ctrl Pts',(-12.5414025993083,31.2832784051735,23.2521297170125));
#23494=CARTESIAN_POINT('Ctrl Pts',(-3.56987816476973,27.3514856935259,23.5314352588729));
#23495=CARTESIAN_POINT('Ctrl Pts',(6.2010262393935,28.0418977059376,23.8107408007334));
#23496=CARTESIAN_POINT('Ctrl Pts',(14.5305288205494,33.1961807735904,24.0900463425938));
#23497=CARTESIAN_POINT('Ctrl Pts',(19.508406140463,41.632292254409,24.3693518844543));
#23498=CARTESIAN_POINT('Ctrl Pts',(19.9930729405851,51.4155607265198,24.6486574263147));
#23499=CARTESIAN_POINT('Ctrl Pts',(15.873375626271,60.3023686093381,24.9279629681752));
#23500=CARTESIAN_POINT('Ctrl Pts',(8.09410119489356,66.2546850935344,25.2072685100356));
#23501=CARTESIAN_POINT('Ctrl Pts',(-1.56072940512957,67.907453411283,25.4865740518961));
#23502=CARTESIAN_POINT('Ctrl Pts',(-10.8769193530446,64.8816394525558,25.7658795937565));
#23503=CARTESIAN_POINT('Ctrl Pts',(-17.7180369120774,57.8711621089584,26.045185135617));
#23504=CARTESIAN_POINT('Ctrl Pts',(-20.5150505673159,48.4837437848454,26.3244906774774));
#23505=CARTESIAN_POINT('Ctrl Pts',(-18.6268099604368,38.872231829254,26.6037962193379));
#23506=CARTESIAN_POINT('Ctrl Pts',(-12.48574404606,31.2408325714605,26.8831017611983));
#23507=CARTESIAN_POINT('Ctrl Pts',(-3.50144336212352,27.3397188065627,27.1624073030587));
#23508=CARTESIAN_POINT('Ctrl Pts',(6.26868844144953,28.0634830847683,27.4417248252102));
#23509=CARTESIAN_POINT('Ctrl Pts',(11.8078081096537,31.5195521087512,27.6279405000748));
#23510=CARTESIAN_POINT('Ctrl Pts',(14.0186180614654,33.7931441822607,27.7210543276526));
#23511=CARTESIAN_POINT('',(14.0236721470011,33.7865208581109,27.7284666204163));
#23512=CARTESIAN_POINT('Ctrl Pts',(14.0236721470011,33.7865208581109,27.7284666204163));
#23513=CARTESIAN_POINT('Ctrl Pts',(13.5541700231743,33.2877471708287,27.7185396227652));
#23514=CARTESIAN_POINT('Ctrl Pts',(13.0582968922177,32.8145393958852,27.7086258611969));
#23515=CARTESIAN_POINT('Ctrl Pts',(12.5393225973179,32.368870214688,27.698726084258));
#23516=CARTESIAN_POINT('Ctrl Pts',(12.0209682707289,31.9237334312843,27.6888381336234));
#23517=CARTESIAN_POINT('Ctrl Pts',(11.4795683331956,31.5060679452514,27.6789641136477));
#23518=CARTESIAN_POINT('Ctrl Pts',(10.9183805290183,31.1177853653693,27.6691042197472));
#23519=CARTESIAN_POINT('Ctrl Pts',(10.327280361799,30.7088065953601,27.6587187749995));
#23520=CARTESIAN_POINT('Ctrl Pts',(9.71422590173621,30.3324240341771,27.6483489653064));
#23521=CARTESIAN_POINT('Ctrl Pts',(9.082992464687,29.9908174585114,27.6379942457564));
#23522=CARTESIAN_POINT('Ctrl Pts',(8.93657279477751,29.9115790672727,27.6355923853201));
#23523=CARTESIAN_POINT('Ctrl Pts',(8.78917476418594,29.8342115604272,27.633191332434));
#23524=CARTESIAN_POINT('Ctrl Pts',(8.64084518589349,29.7587418733541,27.6307910752519));
#23525=CARTESIAN_POINT('Ctrl Pts',(8.0139447406332,29.4397766273497,27.620646623191));
#23526=CARTESIAN_POINT('Ctrl Pts',(7.37036966613394,29.1546933068409,27.6105148062996));
#23527=CARTESIAN_POINT('Ctrl Pts',(6.71364978474034,28.9054944331078,27.6004444316369));
#23528=CARTESIAN_POINT('Ctrl Pts',(6.68181940278268,28.8934160789129,27.5999563333151));
#23529=CARTESIAN_POINT('Ctrl Pts',(6.64995835925682,28.8814214494633,27.5994691366795));
#23530=CARTESIAN_POINT('Ctrl Pts',(6.61806698928384,28.869510920473,27.5989826556316));
#23531=CARTESIAN_POINT('Ctrl Pts',(6.43575262676294,28.8014216379493,27.596201574662));
#23532=CARTESIAN_POINT('Ctrl Pts',(6.25244689831092,28.7360807515886,27.5934440831764));
#23533=CARTESIAN_POINT('Ctrl Pts',(6.06822527257243,28.673523323143,27.5906739354284));
#23534=CARTESIAN_POINT('Ctrl Pts',(5.47855639801836,28.4732853311121,27.5818070616381));
#23535=CARTESIAN_POINT('Ctrl Pts',(4.8795018891513,28.3015631663802,27.5728057367492));
#23536=CARTESIAN_POINT('Ctrl Pts',(4.2738608907126,28.1585034229775,27.563786503276));
#23537=CARTESIAN_POINT('Ctrl Pts',(4.14499557158882,28.1280638729225,27.5618674350445));
#23538=CARTESIAN_POINT('Ctrl Pts',(4.01583190511392,28.0989219930597,27.559947657343));
#23539=CARTESIAN_POINT('Ctrl Pts',(3.88639660579428,28.0710792578642,27.5580284564912));
#23540=CARTESIAN_POINT('Ctrl Pts',(3.14864151612163,27.9123812851404,27.5470893988772));
#23541=CARTESIAN_POINT('Ctrl Pts',(2.40207197335032,27.7958298909631,27.5362507149697));
#23542=CARTESIAN_POINT('Ctrl Pts',(1.65162917510176,27.7219678828326,27.525424250295));
#23543=CARTESIAN_POINT('Ctrl Pts',(1.01829847941844,27.6596325827898,27.5162873348363));
#23544=CARTESIAN_POINT('Ctrl Pts',(0.382171165504426,27.6277005503144,27.5071572039118));
#23545=CARTESIAN_POINT('Ctrl Pts',(-0.253717480705903,27.6264756933829,
27.4980336726699));
#23546=CARTESIAN_POINT('Ctrl Pts',(-0.627751082381148,27.6257552250236,
27.4926671556378));
#23547=CARTESIAN_POINT('Ctrl Pts',(-1.00170410664559,27.63565895103,27.4873028916149));
#23548=CARTESIAN_POINT('Ctrl Pts',(-1.37495283544393,27.656247027579,27.4819409179671));
#23549=CARTESIAN_POINT('Ctrl Pts',(-1.63625840281649,27.6706604163159,27.4781870845091));
#23550=CARTESIAN_POINT('Ctrl Pts',(-1.89721735271874,27.6903103243867,27.4744343938743));
#23551=CARTESIAN_POINT('Ctrl Pts',(-2.1576117713778,27.7152160229933,27.4706829143272));
#23552=CARTESIAN_POINT('Ctrl Pts',(-2.44287018700445,27.7424998647944,27.4665732213569));
#23553=CARTESIAN_POINT('Ctrl Pts',(-2.72745110177343,27.7760911472219,27.4624649818039));
#23554=CARTESIAN_POINT('Ctrl Pts',(-3.01109713542431,27.8158936030475,27.4583582984662));
#23555=CARTESIAN_POINT('Ctrl Pts',(-3.14436432342651,27.8345942395245,27.4564288297781));
#23556=CARTESIAN_POINT('Ctrl Pts',(-3.27742444837354,27.8546658034297,27.4544995869429));
#23557=CARTESIAN_POINT('Ctrl Pts',(-3.41025614518061,27.8760731733904,27.4526142925665));
#23558=CARTESIAN_POINT('Ctrl Pts',(-4.11682301189421,27.989944626374,27.4425859140063));
#23559=CARTESIAN_POINT('Ctrl Pts',(-4.81681372469302,28.1424508984026,27.4323686709299));
#23560=CARTESIAN_POINT('Ctrl Pts',(-5.50641548946184,28.3320352902719,27.4220756053421));
#23561=CARTESIAN_POINT('Ctrl Pts',(-5.57716962795323,28.3514869230887,27.4210195219251));
#23562=CARTESIAN_POINT('Ctrl Pts',(-5.64781442743159,28.3713289097415,27.4199626615386));
#23563=CARTESIAN_POINT('Ctrl Pts',(-5.71834578659232,28.3915595904621,27.4189051607934));
#23564=CARTESIAN_POINT('Ctrl Pts',(-6.44465548776461,28.5998887626706,27.4080153515033));
#23565=CARTESIAN_POINT('Ctrl Pts',(-7.15899004443241,28.8494452905184,27.3970677685236));
#23566=CARTESIAN_POINT('Ctrl Pts',(-7.85675792823664,29.1383946017183,27.3862385704437));
#23567=CARTESIAN_POINT('Ctrl Pts',(-7.93184320323492,29.169487804767,27.3850732641367));
#23568=CARTESIAN_POINT('Ctrl Pts',(-8.00673668560735,29.2010371524006,27.3839093576349));
#23569=CARTESIAN_POINT('Ctrl Pts',(-8.08143268283777,29.2330403586384,27.3827470912387));
#23570=CARTESIAN_POINT('Ctrl Pts',(-8.69678268952038,29.4966846488613,27.3731722724905));
#23571=CARTESIAN_POINT('Ctrl Pts',(-9.29870678100859,29.791182133937,27.3636033456739));
#23572=CARTESIAN_POINT('Ctrl Pts',(-9.88393529257237,30.1152215529495,27.354104092744));
#23573=CARTESIAN_POINT('Ctrl Pts',(-10.0405380547757,30.2019320721354,27.3515621638764));
#23574=CARTESIAN_POINT('Ctrl Pts',(-10.195945517287,30.2907577613076,27.3490252714333));
#23575=CARTESIAN_POINT('Ctrl Pts',(-10.350095490925,30.3816730699138,27.3464947402096));
#23576=CARTESIAN_POINT('Ctrl Pts',(-10.4099253797898,30.4169598278784,27.3455125707138));
#23577=CARTESIAN_POINT('Ctrl Pts',(-10.4695656683888,30.4525604004716,27.3445329861534));
#23578=CARTESIAN_POINT('Ctrl Pts',(-10.5290127973162,30.4884736324372,27.3435554875891));
#23579=CARTESIAN_POINT('Ctrl Pts',(-11.0184481009488,30.7841515551336,27.3355076253078));
#23580=CARTESIAN_POINT('Ctrl Pts',(-11.4947929183534,31.1010247041794,27.3276040047167));
#23581=CARTESIAN_POINT('Ctrl Pts',(-11.956460935125,31.437708998824,27.3195466687007));
#23582=CARTESIAN_POINT('Ctrl Pts',(-12.0377098243707,31.4969620204164,27.3181286592701));
#23583=CARTESIAN_POINT('Ctrl Pts',(-12.1185040601426,31.5568285810894,27.3167058028145));
#23584=CARTESIAN_POINT('Ctrl Pts',(-12.1988349030192,31.6173010544106,27.315276365294));
#23585=CARTESIAN_POINT('Ctrl Pts',(-12.2668673326024,31.6685153717962,27.3140657704094));
#23586=CARTESIAN_POINT('Ctrl Pts',(-12.3345680906939,31.7201646937341,27.3128506301269));
#23587=CARTESIAN_POINT('Ctrl Pts',(-12.4019326699178,31.7722442406376,27.3116313887737));
#23588=CARTESIAN_POINT('Ctrl Pts',(-12.8286194141702,32.1021157037483,27.3039087231018));
#23589=CARTESIAN_POINT('Ctrl Pts',(-13.2418590807066,32.4492720429133,27.2960237216978));
#23590=CARTESIAN_POINT('Ctrl Pts',(-13.6404522285112,32.8124693615668,27.2881655353985));
#23591=CARTESIAN_POINT('Ctrl Pts',(-13.9132224609239,33.0610170788732,27.2827879233774));
#23592=CARTESIAN_POINT('Ctrl Pts',(-14.179133556827,33.3170779746463,27.2774233096105));
#23593=CARTESIAN_POINT('Ctrl Pts',(-14.4377979127142,33.5802659656613,27.2721378529083));
#23594=CARTESIAN_POINT('Ctrl Pts',(-14.9501817924872,34.10161063831,27.2616679804662));
#23595=CARTESIAN_POINT('Ctrl Pts',(-15.4340541660905,34.6510049448202,27.2512350806418));
#23596=CARTESIAN_POINT('Ctrl Pts',(-15.8859905701834,35.2253203040942,27.2408126510686));
#23597=CARTESIAN_POINT('Ctrl Pts',(-16.0010085191586,35.3714837334848,27.2381601396488));
#23598=CARTESIAN_POINT('Ctrl Pts',(-16.1139580635227,35.5192610660465,27.2355082861088));
#23599=CARTESIAN_POINT('Ctrl Pts',(-16.2247829865204,35.6686002505702,27.2328566124822));
#23600=CARTESIAN_POINT('Ctrl Pts',(-16.4484320382834,35.969972596306,27.2275054308515));
#23601=CARTESIAN_POINT('Ctrl Pts',(-16.6634259994357,36.277703837421,27.222154923627));
#23602=CARTESIAN_POINT('Ctrl Pts',(-16.8692864856693,36.5913181612678,27.2168237476107));
#23603=CARTESIAN_POINT('Ctrl Pts',(-17.0532237254201,36.8715339235546,27.2120603186546));
#23604=CARTESIAN_POINT('Ctrl Pts',(-17.2298693959881,37.1564462857197,27.2073123390716));
#23605=CARTESIAN_POINT('Ctrl Pts',(-17.3990928713522,37.4456041237374,27.2025938618679));
#23606=CARTESIAN_POINT('Ctrl Pts',(-17.6624508429812,37.895612738305,27.1952506219134));
#23607=CARTESIAN_POINT('Ctrl Pts',(-17.9079027133121,38.3558757310766,27.1882190863275));
#23608=CARTESIAN_POINT('Ctrl Pts',(-18.1349355290738,38.8249114701558,27.181101174126));
#23609=CARTESIAN_POINT('Ctrl Pts',(-18.1713177698001,38.9000749266421,27.179960521422));
#23610=CARTESIAN_POINT('Ctrl Pts',(-18.2072270033601,38.9754635883731,27.178817579804));
#23611=CARTESIAN_POINT('Ctrl Pts',(-18.2426611251404,39.0510712650039,27.1776706306137));
#23612=CARTESIAN_POINT('Ctrl Pts',(-18.4959503461273,39.5915279929329,27.1694720397543));
#23613=CARTESIAN_POINT('Ctrl Pts',(-18.7249895276924,40.1432138683972,27.1610791925595));
#23614=CARTESIAN_POINT('Ctrl Pts',(-18.9292172584142,40.7039076500975,27.152571414433));
#23615=CARTESIAN_POINT('Ctrl Pts',(-19.0689550130782,41.0875484506485,27.1467501784609));
#23616=CARTESIAN_POINT('Ctrl Pts',(-19.1970761834298,41.4754072214471,27.1408753220288));
#23617=CARTESIAN_POINT('Ctrl Pts',(-19.3133893747074,41.8667800978767,27.1349746193593));
#23618=CARTESIAN_POINT('Ctrl Pts',(-19.5822736920388,42.7715272511868,27.1213338070693));
#23619=CARTESIAN_POINT('Ctrl Pts',(-19.7880534884811,43.6950495726271,27.1075547160062));
#23620=CARTESIAN_POINT('Ctrl Pts',(-19.9281103448319,44.6282453246083,27.0938718713869));
#23621=CARTESIAN_POINT('Ctrl Pts',(-20.0224863000624,45.2570702376109,27.0846518191534));
#23622=CARTESIAN_POINT('Ctrl Pts',(-20.087021766033,45.8903381591186,27.0754780234462));
#23623=CARTESIAN_POINT('Ctrl Pts',(-20.1208836033316,46.5251093646796,27.0663764059965));
#23624=CARTESIAN_POINT('Ctrl Pts',(-20.1427038013306,46.9341489943761,27.0605114231514));
#23625=CARTESIAN_POINT('Ctrl Pts',(-20.1517881649352,47.3438125564222,27.0546764435931));
#23626=CARTESIAN_POINT('Ctrl Pts',(-20.1479252000746,47.7533122632062,27.0488787335576));
#23627=CARTESIAN_POINT('Ctrl Pts',(-20.1475089792811,47.7974344074738,27.0482540508182));
#23628=CARTESIAN_POINT('Ctrl Pts',(-20.1469424579146,47.8415546495324,27.0476298009899));
#23629=CARTESIAN_POINT('Ctrl Pts',(-20.1462259250072,47.8856720117812,27.0470059933437));
#23630=CARTESIAN_POINT('Ctrl Pts',(-20.1430869349172,48.0789415203679,27.0442732144309));
#23631=CARTESIAN_POINT('Ctrl Pts',(-20.1370685917025,48.27215293725,27.0415465511593));
#23632=CARTESIAN_POINT('Ctrl Pts',(-20.1281944674364,48.4652250251202,27.0388190609887));
#23633=CARTESIAN_POINT('Ctrl Pts',(-20.0818425008681,49.4736930940688,27.0245726374082));
#23634=CARTESIAN_POINT('Ctrl Pts',(-19.9575779926875,50.4783599395258,27.0103041162755));
#23635=CARTESIAN_POINT('Ctrl Pts',(-19.758945461504,51.4680719848825,26.9960014910832));
#23636=CARTESIAN_POINT('Ctrl Pts',(-19.7334986143355,51.5948641624221,26.9941691793506));
#23637=CARTESIAN_POINT('Ctrl Pts',(-19.7068312320145,51.721410968402,26.9923363070389));
#23638=CARTESIAN_POINT('Ctrl Pts',(-19.6789507744574,51.8476890145525,26.99050284817));
#23639=CARTESIAN_POINT('Ctrl Pts',(-19.647106280002,51.9919212436052,26.9884087085504));
#23640=CARTESIAN_POINT('Ctrl Pts',(-19.6136792159926,52.1358029858164,26.986313845657));
#23641=CARTESIAN_POINT('Ctrl Pts',(-19.5786806651509,52.2792995283811,26.984218259478));
#23642=CARTESIAN_POINT('Ctrl Pts',(-19.474054230558,52.7082753363472,26.9779536083706));
#23643=CARTESIAN_POINT('Ctrl Pts',(-19.3553841055415,53.1338100081188,26.9716820347268));
#23644=CARTESIAN_POINT('Ctrl Pts',(-19.2229536065981,53.5550086577766,26.9654037311288));
#23645=CARTESIAN_POINT('Ctrl Pts',(-19.0172429629113,54.2092767156056,26.9556513411225));
#23646=CARTESIAN_POINT('Ctrl Pts',(-18.7783324027477,54.8530834571942,26.9458826951102));
#23647=CARTESIAN_POINT('Ctrl Pts',(-18.5073909018318,55.4829663737271,26.93609881671));
#23648=CARTESIAN_POINT('Ctrl Pts',(-18.455202678395,55.6042931925272,26.9342142651359));
#23649=CARTESIAN_POINT('Ctrl Pts',(-18.4018259059124,55.725103361787,26.9323291494936));
#23650=CARTESIAN_POINT('Ctrl Pts',(-18.3472687323098,55.845372052547,26.9304434786252));
#23651=CARTESIAN_POINT('Ctrl Pts',(-18.1062396283955,56.376709232401,26.922112739885));
#23652=CARTESIAN_POINT('Ctrl Pts',(-17.8421660079818,56.8975001528138,26.9137725741905));
#23653=CARTESIAN_POINT('Ctrl Pts',(-17.555695565517,57.4056435529577,26.9054336168195));
#23654=CARTESIAN_POINT('Ctrl Pts',(-17.5034614608639,57.498296796041,26.9039131179915));
#23655=CARTESIAN_POINT('Ctrl Pts',(-17.45048262183,57.5905294698515,26.9023926614221));
#23656=CARTESIAN_POINT('Ctrl Pts',(-17.3967628248544,57.6823287213167,26.9008723143412));
#23657=CARTESIAN_POINT('Ctrl Pts',(-17.1655952575332,58.0773601778345,26.8943299415854));
#23658=CARTESIAN_POINT('Ctrl Pts',(-16.9206917265214,58.4643906879562,26.8877963720355));
#23659=CARTESIAN_POINT('Ctrl Pts',(-16.6624036461732,58.8423011345995,26.8812768954265));
#23660=CARTESIAN_POINT('Ctrl Pts',(-16.5636263626164,58.986825679816,26.8787836476205));
#23661=CARTESIAN_POINT('Ctrl Pts',(-16.4628916454699,59.1300163929914,26.876292462802));
#23662=CARTESIAN_POINT('Ctrl Pts',(-16.360246272648,59.2718343068389,26.8738036437317));
#23663=CARTESIAN_POINT('Ctrl Pts',(-16.0278078436611,59.7311411726584,26.8657430845557));
#23664=CARTESIAN_POINT('Ctrl Pts',(-15.6753557210944,60.176002116324,26.8576854347619));
#23665=CARTESIAN_POINT('Ctrl Pts',(-15.3045631244027,60.6050545206288,26.849622980974));
#23666=CARTESIAN_POINT('Ctrl Pts',(-14.9304550553464,61.0379433321385,26.8414884360953));
#23667=CARTESIAN_POINT('Ctrl Pts',(-14.5376775862687,61.4547391205649,26.833348998865));
#23668=CARTESIAN_POINT('Ctrl Pts',(-14.1279887943315,61.8540772481872,26.8251962395023));
#23669=CARTESIAN_POINT('Ctrl Pts',(-14.0024341029642,61.9764598379762,26.8226977157308));
#23670=CARTESIAN_POINT('Ctrl Pts',(-13.8752913490374,62.0972030808935,26.8201979372972));
#23671=CARTESIAN_POINT('Ctrl Pts',(-13.7466117502081,62.2162684604282,26.8176966526384));
#23672=CARTESIAN_POINT('Ctrl Pts',(-13.2439005444986,62.6814198989528,26.8079249107452));
#23673=CARTESIAN_POINT('Ctrl Pts',(-12.7177354010373,63.1209672989973,26.7981755754415));
#23674=CARTESIAN_POINT('Ctrl Pts',(-12.1708664167426,63.5328720392139,26.7884368686025));
#23675=CARTESIAN_POINT('Ctrl Pts',(-11.7005326323071,63.8871300440683,26.7800611095549));
#23676=CARTESIAN_POINT('Ctrl Pts',(-11.2148835248728,64.2209410003525,26.7716931999274));
#23677=CARTESIAN_POINT('Ctrl Pts',(-10.7156452700627,64.5329879243043,26.763325284155));
#23678=CARTESIAN_POINT('Ctrl Pts',(-10.5408484277807,64.6422440087991,26.760395450074));
#23679=CARTESIAN_POINT('Ctrl Pts',(-10.36436997826,64.7488415898059,26.7574653514358));
#23680=CARTESIAN_POINT('Ctrl Pts',(-10.1862836920171,64.8527214674037,26.7545349464094));
#23681=CARTESIAN_POINT('Ctrl Pts',(-9.5259692965074,65.2378908144022,26.7436694908798));
#23682=CARTESIAN_POINT('Ctrl Pts',(-8.84356486815163,65.5856832422539,26.7328001101549));
#23683=CARTESIAN_POINT('Ctrl Pts',(-8.14305194470123,65.8929809438176,26.7219280004726));
#23684=CARTESIAN_POINT('Ctrl Pts',(-7.97243789171173,65.9678251109742,26.7192800340535));
#23685=CARTESIAN_POINT('Ctrl Pts',(-7.80074979898443,66.0402673451396,26.7166319057582));
#23686=CARTESIAN_POINT('Ctrl Pts',(-7.62804545193752,66.1102629909749,26.7139836328799));
#23687=CARTESIAN_POINT('Ctrl Pts',(-7.62140046231592,66.1129561504007,26.7138817376694));
#23688=CARTESIAN_POINT('Ctrl Pts',(-7.61475398087309,66.1156456824481,26.7137798452135));
#23689=CARTESIAN_POINT('Ctrl Pts',(-7.60810601088014,66.1183315846176,26.7136779556524));
#23690=CARTESIAN_POINT('Ctrl Pts',(-7.28172921266662,66.2501938149423,26.7086757687033));
#23691=CARTESIAN_POINT('Ctrl Pts',(-6.95176462938322,66.3733071244741,26.7036805267249));
#23692=CARTESIAN_POINT('Ctrl Pts',(-6.61872961063431,66.4875422617864,26.6987090038691));
#23693=CARTESIAN_POINT('Ctrl Pts',(-5.91670013409521,66.7283470694941,26.6882291582324));
#23694=CARTESIAN_POINT('Ctrl Pts',(-5.20105722071017,66.9297204238796,26.6776601074214));
#23695=CARTESIAN_POINT('Ctrl Pts',(-4.47649071164958,67.0905142502116,26.6670843810033));
#23696=CARTESIAN_POINT('Ctrl Pts',(-4.16558328183938,67.1595099802779,26.6625463960455));
#23697=CARTESIAN_POINT('Ctrl Pts',(-3.85303257205256,67.221033517432,26.658007236782));
#23698=CARTESIAN_POINT('Ctrl Pts',(-3.5392083355397,67.2749913326363,26.653473656974));
#23699=CARTESIAN_POINT('Ctrl Pts',(-2.9936521050975,67.3687923168842,26.6455924214838));
#23700=CARTESIAN_POINT('Ctrl Pts',(-2.4441994017254,67.439740321843,26.6377201183703));
#23701=CARTESIAN_POINT('Ctrl Pts',(-1.8927472382056,67.4873286941813,26.6298465619079));
#23702=CARTESIAN_POINT('Ctrl Pts',(-1.77269821612727,67.4976885004155,26.6281325188483));
#23703=CARTESIAN_POINT('Ctrl Pts',(-1.65255443671292,67.5069411510719,26.6264184152371));
#23704=CARTESIAN_POINT('Ctrl Pts',(-1.5323338356797,67.5150900078106,26.6247041439272));
#23705=CARTESIAN_POINT('Ctrl Pts',(-0.805285923990761,67.5643711561629,
26.6143368910166));
#23706=CARTESIAN_POINT('Ctrl Pts',(-0.075470808543033,67.5732751119809,
26.6039641209624));
#23707=CARTESIAN_POINT('Ctrl Pts',(0.652835879247805,67.5425551686987,26.5935869959502));
#23708=CARTESIAN_POINT('Ctrl Pts',(1.27729314456441,67.5162155893783,26.5846895476421));
#23709=CARTESIAN_POINT('Ctrl Pts',(1.90063860252338,67.4607477264981,26.5757889311048));
#23710=CARTESIAN_POINT('Ctrl Pts',(2.5201836307726,67.3766544701643,26.56688575366));
#23711=CARTESIAN_POINT('Ctrl Pts',(2.96199445814078,67.3166857681928,26.5605367071602));
#23712=CARTESIAN_POINT('Ctrl Pts',(3.40187397200793,67.2421602442756,26.5541863383038));
#23713=CARTESIAN_POINT('Ctrl Pts',(3.83885200695536,67.1532660002457,26.5478348084207));
#23714=CARTESIAN_POINT('Ctrl Pts',(4.14246251566179,67.0915026517647,26.5434217920568));
#23715=CARTESIAN_POINT('Ctrl Pts',(4.44467266102487,67.0228032121753,26.5390082119156));
#23716=CARTESIAN_POINT('Ctrl Pts',(4.74517226889648,66.9472276058618,26.5345939016826));
#23717=CARTESIAN_POINT('Ctrl Pts',(5.41852628925636,66.7778791707249,26.5247023961211));
#23718=CARTESIAN_POINT('Ctrl Pts',(6.08327753296252,66.5740070634945,26.5148074244816));
#23719=CARTESIAN_POINT('Ctrl Pts',(6.73582105326259,66.3363121816195,26.5049088129245));
#23720=CARTESIAN_POINT('Ctrl Pts',(7.13616752902856,66.1904823552464,26.4988358474769));
#23721=CARTESIAN_POINT('Ctrl Pts',(7.53191922135961,66.0319218948905,26.4927615109462));
#23722=CARTESIAN_POINT('Ctrl Pts',(7.9222567988131,65.8607871903573,26.4866855633824));
#23723=CARTESIAN_POINT('Ctrl Pts',(8.45546543210279,65.6270138946682,26.4783857022274));
#23724=CARTESIAN_POINT('Ctrl Pts',(8.97857244797914,65.3697515910189,26.4701452157293));
#23725=CARTESIAN_POINT('Ctrl Pts',(9.48935495965708,65.089449037102,26.4620133975801));
#23726=CARTESIAN_POINT('Ctrl Pts',(9.8065123160097,64.9154023245646,26.4569641527694));
#23727=CARTESIAN_POINT('Ctrl Pts',(10.1189181545927,64.7324732194695,26.4519568175806));
#23728=CARTESIAN_POINT('Ctrl Pts',(10.4260796626559,64.5410242751063,26.4470032881037));
#23729=CARTESIAN_POINT('Ctrl Pts',(10.6468489878055,64.4034222216648,26.4434429873139));
#23730=CARTESIAN_POINT('Ctrl Pts',(10.8649272188079,64.2614295164116,26.4398579768753));
#23731=CARTESIAN_POINT('Ctrl Pts',(11.0801469015308,64.1151745557584,26.4362472448327));
#23732=CARTESIAN_POINT('Ctrl Pts',(11.7103387255277,63.6869206002812,26.4256745417086));
#23733=CARTESIAN_POINT('Ctrl Pts',(12.3160744195885,63.2220886719709,26.4148842713734));
#23734=CARTESIAN_POINT('Ctrl Pts',(12.8931297498626,62.7238606912378,26.4038251877248));
#23735=CARTESIAN_POINT('Ctrl Pts',(12.9930419017594,62.6375968148318,26.4019104028032));
#23736=CARTESIAN_POINT('Ctrl Pts',(13.0920942498675,62.5503316701648,26.3999875623939));
#23737=CARTESIAN_POINT('Ctrl Pts',(13.1902648302843,62.4620816186729,26.3980564048033));
#23738=CARTESIAN_POINT('Ctrl Pts',(13.5293892074844,62.1572271131478,26.3913853368276));
#23739=CARTESIAN_POINT('Ctrl Pts',(13.8580106187444,61.8406146978643,26.3845928355899));
#23740=CARTESIAN_POINT('Ctrl Pts',(14.1751313054927,61.5128982989942,26.3778458966604));
#23741=CARTESIAN_POINT('Ctrl Pts',(14.4742734996439,61.2037610944095,26.3714814612907));
#23742=CARTESIAN_POINT('Ctrl Pts',(14.7631818892698,60.8847430433389,26.3651576060481));
#23743=CARTESIAN_POINT('Ctrl Pts',(15.0413486544385,60.5565991674798,26.3590151321438));
#23744=CARTESIAN_POINT('Ctrl Pts',(15.4303107174509,60.0977538455316,26.3504260783064));
#23745=CARTESIAN_POINT('Ctrl Pts',(15.7983815159194,59.6211819317974,26.3418332602654));
#23746=CARTESIAN_POINT('Ctrl Pts',(16.1444322993471,59.1289131551856,26.3332346768098));
#23747=CARTESIAN_POINT('Ctrl Pts',(16.3249337393707,58.8721438389107,26.3287496221004));
#23748=CARTESIAN_POINT('Ctrl Pts',(16.4994430827491,58.6111045088966,26.3242630160477));
#23749=CARTESIAN_POINT('Ctrl Pts',(16.667801825759,58.346071560861,26.3197744211857));
#23750=CARTESIAN_POINT('Ctrl Pts',(16.9801460279628,57.8543744667158,26.3114470450355));
#23751=CARTESIAN_POINT('Ctrl Pts',(17.2713115238432,57.3489448286215,26.3031130568763));
#23752=CARTESIAN_POINT('Ctrl Pts',(17.5401914280679,56.8316660772957,26.2947717531274));
#23753=CARTESIAN_POINT('Ctrl Pts',(17.8031448758187,56.3257888102625,26.2866143023658));
#23754=CARTESIAN_POINT('Ctrl Pts',(18.0447859367829,55.8085709318299,26.2784497403895));
#23755=CARTESIAN_POINT('Ctrl Pts',(18.2640421232306,55.2818511841025,26.2702785490692));
#23756=CARTESIAN_POINT('Ctrl Pts',(18.3947884762167,54.9677588559594,26.2654059227502));
#23757=CARTESIAN_POINT('Ctrl Pts',(18.5175749712991,54.6502883423321,26.2605309449115));
#23758=CARTESIAN_POINT('Ctrl Pts',(18.6321765063189,54.3298322387167,26.2556537291548));
#23759=CARTESIAN_POINT('Ctrl Pts',(18.8343364873292,53.7645396376154,26.2470501982808));
#23760=CARTESIAN_POINT('Ctrl Pts',(19.0110241360748,53.1899548264622,26.2384398420837));
#23761=CARTESIAN_POINT('Ctrl Pts',(19.1609299082805,52.6083147987766,26.2299488001495));
#23762=CARTESIAN_POINT('Ctrl Pts',(19.2197877752395,52.3799440638552,26.2266149417586));
#23763=CARTESIAN_POINT('Ctrl Pts',(19.2745172885219,52.1504861280598,26.2232994601366));
#23764=CARTESIAN_POINT('Ctrl Pts',(19.3250406707975,51.9200780446587,26.2200099142796));
#23765=CARTESIAN_POINT('Ctrl Pts',(19.3695127961656,51.7172662630771,26.2171143619795));
#23766=CARTESIAN_POINT('Ctrl Pts',(19.4107349614438,51.5137169704424,26.2142247690252));
#23767=CARTESIAN_POINT('Ctrl Pts',(19.4486674808509,51.3095268192098,26.2113259847881));
#23768=CARTESIAN_POINT('Ctrl Pts',(19.4609574182504,51.2433702808238,26.2103867938943));
#23769=CARTESIAN_POINT('Ctrl Pts',(19.4729024035274,51.177146913805,26.2094459479394));
#23770=CARTESIAN_POINT('Ctrl Pts',(19.4845008541884,51.1108595961085,26.2085034967772));
#23771=CARTESIAN_POINT('Ctrl Pts',(19.6051423672376,50.4213707551693,26.1987005724466));
#23772=CARTESIAN_POINT('Ctrl Pts',(19.6882952760421,49.7249643187387,26.1887239451282));
#23773=CARTESIAN_POINT('Ctrl Pts',(19.7341982591044,49.0257104095253,26.1786297990922));
#23774=CARTESIAN_POINT('Ctrl Pts',(19.7795425928064,48.3349665735804,26.1686585010249));
#23775=CARTESIAN_POINT('Ctrl Pts',(19.7885347052789,47.6414369852001,26.158579703696));
#23776=CARTESIAN_POINT('Ctrl Pts',(19.7613564088394,46.9490069868333,26.1484478656354));
#23777=CARTESIAN_POINT('Ctrl Pts',(19.7589216444316,46.8869757289627,26.147540206145));
#23778=CARTESIAN_POINT('Ctrl Pts',(19.7561965617089,46.8249532970605,26.1466321204365));
#23779=CARTESIAN_POINT('Ctrl Pts',(19.7531812711847,46.7629424860887,26.1457236472931));
#23780=CARTESIAN_POINT('Ctrl Pts',(19.7245497384087,46.1741220879942,26.1370972882838));
#23781=CARTESIAN_POINT('Ctrl Pts',(19.6697550330223,45.5863455301081,26.1284362153174));
#23782=CARTESIAN_POINT('Ctrl Pts',(19.5888008224143,45.002028361604,26.1198716193687));
#23783=CARTESIAN_POINT('Ctrl Pts',(19.5687255149715,44.8571273525793,26.1177477409996));
#23784=CARTESIAN_POINT('Ctrl Pts',(19.5470413428116,44.7124392684694,26.1156297742304));
#23785=CARTESIAN_POINT('Ctrl Pts',(19.5237480542868,44.5680013402528,26.1135196748433));
#23786=CARTESIAN_POINT('Ctrl Pts',(19.4108597204102,43.8679989748705,26.1032933126932));
#23787=CARTESIAN_POINT('Ctrl Pts',(19.2602942267154,43.1738036008165,26.0930894489589));
#23788=CARTESIAN_POINT('Ctrl Pts',(19.0721943573512,42.4895873293649,26.0828712060354));
#23789=CARTESIAN_POINT('Ctrl Pts',(19.0517940701208,42.4153809595652,26.0817629910678));
#23790=CARTESIAN_POINT('Ctrl Pts',(19.0309522547031,42.3412919878996,26.0806546085266));
#23791=CARTESIAN_POINT('Ctrl Pts',(19.0096690415876,42.2673257857073,26.0795460560469));
#23792=CARTESIAN_POINT('Ctrl Pts',(18.8836810164316,41.829475744368,26.072983873122));
#23793=CARTESIAN_POINT('Ctrl Pts',(18.7422256161482,41.395925859506,26.0664157117141));
#23794=CARTESIAN_POINT('Ctrl Pts',(18.5857453028903,40.9676421470836,26.0598409794698));
#23795=CARTESIAN_POINT('Ctrl Pts',(18.4230134864935,40.5222481866253,26.0530035818562));
#23796=CARTESIAN_POINT('Ctrl Pts',(18.2440326943728,40.0825518735303,26.0461591118744));
#23797=CARTESIAN_POINT('Ctrl Pts',(18.0493043309486,39.6496596820038,26.0393071518263));
#23798=CARTESIAN_POINT('Ctrl Pts',(17.8092140742835,39.1159254301243,26.0308590304655));
#23799=CARTESIAN_POINT('Ctrl Pts',(17.5451861818223,38.5925429727061,26.0223996406933));
#23800=CARTESIAN_POINT('Ctrl Pts',(17.2582079118665,38.0816595489488,26.0139293718135));
#23801=CARTESIAN_POINT('Ctrl Pts',(17.0839622577959,37.7714645772526,26.0087864474334));
#23802=CARTESIAN_POINT('Ctrl Pts',(16.9012564048399,37.4658778081836,26.00363951901));
#23803=CARTESIAN_POINT('Ctrl Pts',(16.7103166117543,37.1653796690023,25.9984886988657));
#23804=CARTESIAN_POINT('Ctrl Pts',(16.4372672677287,36.7356587687209,25.9911228793113));
#23805=CARTESIAN_POINT('Ctrl Pts',(16.1473815949252,36.31635054247,25.9837491922841));
#23806=CARTESIAN_POINT('Ctrl Pts',(15.8413640862554,35.9088864323687,25.9763686296693));
#23807=CARTESIAN_POINT('Ctrl Pts',(15.6588938412572,35.6659262294661,25.9719677930165));
#23808=CARTESIAN_POINT('Ctrl Pts',(15.4706894834045,35.4271782919665,25.9675645376014));
#23809=CARTESIAN_POINT('Ctrl Pts',(15.2769099517869,35.1929485399029,25.9631591927575));
#23810=CARTESIAN_POINT('Ctrl Pts',(15.1800201859781,35.075833663871,25.9609565203355));
#23811=CARTESIAN_POINT('Ctrl Pts',(15.0817366896774,34.9598482763048,25.9587533255926));
#23812=CARTESIAN_POINT('Ctrl Pts',(14.9820796970733,34.8450302473191,25.9565496499197));
#23813=CARTESIAN_POINT('Ctrl Pts',(14.9322512007712,34.7876212328262,25.9554478120833));
#23814=CARTESIAN_POINT('Ctrl Pts',(14.8820793341258,34.730504053943,25.9543458540167));
#23815=CARTESIAN_POINT('Ctrl Pts',(14.8315666484647,34.673683419519,25.9532437809085));
#23816=CARTESIAN_POINT('Ctrl Pts',(14.8063103056342,34.645273102307,25.9526927443543));
#23817=CARTESIAN_POINT('Ctrl Pts',(14.7809687571403,34.6169369196816,25.9521416790153));
#23818=CARTESIAN_POINT('Ctrl Pts',(14.7555423266622,34.5886754624281,25.9515905856148));
#23819=CARTESIAN_POINT('Ctrl Pts',(14.7301158961841,34.5604140051747,25.9510394922143));
#23820=CARTESIAN_POINT('Ctrl Pts',(14.7046046409183,34.532228093741,25.9504883800629));
#23821=CARTESIAN_POINT('Ctrl Pts',(14.679182255028,34.5043064555803,25.9499409587929));
#23822=CARTESIAN_POINT('Ctrl Pts',(13.9863187984903,33.7575039775104,27.7212118757444));
#23823=CARTESIAN_POINT('Ctrl Pts',(13.9870158218676,33.7582174039487,27.7212411207703));
#23824=CARTESIAN_POINT('Ctrl Pts',(13.9877162295032,33.7589282616887,27.7212748525405));
#23825=CARTESIAN_POINT('Ctrl Pts',(13.9884188367,33.7596357392373,27.7213127194583));
#23826=CARTESIAN_POINT('Ctrl Pts',(13.9920128120387,33.7632546273924,27.7215064162628));
#23827=CARTESIAN_POINT('Ctrl Pts',(13.9955659745973,33.7667029347612,27.7217923443037));
#23828=CARTESIAN_POINT('Ctrl Pts',(13.998969746998,33.76984680752,27.7221715299562));
#23829=CARTESIAN_POINT('Ctrl Pts',(14.0032014058476,33.773755352339,27.7226429434742));
#23830=CARTESIAN_POINT('Ctrl Pts',(14.0072017442613,33.7771938228242,27.7232575707345));
#23831=CARTESIAN_POINT('Ctrl Pts',(14.0107159500609,33.7799512270442,27.7239608709558));
#23832=CARTESIAN_POINT('Ctrl Pts',(14.0112618887354,33.7803795951281,27.7240701300068));
#23833=CARTESIAN_POINT('Ctrl Pts',(14.0117960381358,33.780791582328,27.7241814672402));
#23834=CARTESIAN_POINT('Ctrl Pts',(14.0123173966642,33.7811864428421,27.7242946317823));
#23835=CARTESIAN_POINT('Ctrl Pts',(14.0136091873124,33.7821648043568,27.7245750240446));
#23836=CARTESIAN_POINT('Ctrl Pts',(14.0151374145832,33.7832814014086,27.7249321035161));
#23837=CARTESIAN_POINT('Ctrl Pts',(14.0166653972022,33.7842639836469,27.7253711325341));
#23838=CARTESIAN_POINT('Ctrl Pts',(14.0177482778177,33.7849603392505,27.7256822722076));
#23839=CARTESIAN_POINT('Ctrl Pts',(14.0188303946513,33.785590031023,27.7260336973349));
#23840=CARTESIAN_POINT('Ctrl Pts',(14.019819171858,33.7860644836681,27.726416284316));
#23841=CARTESIAN_POINT('Ctrl Pts',(14.0204223567794,33.7863539145729,27.7266496743016));
#23842=CARTESIAN_POINT('Ctrl Pts',(14.0210845438281,33.7866288941031,27.7269319533179));
#23843=CARTESIAN_POINT('Ctrl Pts',(14.0216976012458,33.7867854201245,27.7272529624128));
#23844=CARTESIAN_POINT('Ctrl Pts',(14.0220276152764,33.7868696794153,27.7274257643433));
#23845=CARTESIAN_POINT('Ctrl Pts',(14.0223693123349,33.786926276298,27.7276233332861));
#23846=CARTESIAN_POINT('Ctrl Pts',(14.0226833342295,33.7869188994114,27.7278410345823));
#23847=CARTESIAN_POINT('Ctrl Pts',(14.0228746454228,33.7869144051994,27.7279736644896));
#23848=CARTESIAN_POINT('Ctrl Pts',(14.0230589779966,33.7868861076507,27.7281160384678));
#23849=CARTESIAN_POINT('Ctrl Pts',(14.0232249667934,33.7868234764913,27.7282668470295));
#23850=CARTESIAN_POINT('Ctrl Pts',(14.023353640711,33.7867749250421,27.7283837532834));
#23851=CARTESIAN_POINT('Ctrl Pts',(14.0234679129377,33.786707018597,27.728502657311));
#23852=CARTESIAN_POINT('Ctrl Pts',(14.0235655262077,33.7866176320775,27.72862332075));
#23853=CARTESIAN_POINT('',(-20.1148443742171,46.0996790418038,12.7920719539717));
#23854=CARTESIAN_POINT('Ctrl Pts',(1.52029173756809,27.8993805764133,12.7920719539717));
#23855=CARTESIAN_POINT('Ctrl Pts',(0.00847046788031269,27.7258366460919,
12.7920719539717));
#23856=CARTESIAN_POINT('Ctrl Pts',(-1.52027660098539,27.7362658294514,12.7920719539717));
#23857=CARTESIAN_POINT('Ctrl Pts',(-4.75021873088205,28.1433997165446,12.7920719539717));
#23858=CARTESIAN_POINT('Ctrl Pts',(-6.43334342388473,28.5917266014908,12.7920719539717));
#23859=CARTESIAN_POINT('Ctrl Pts',(-10.2997503756043,30.1970258482918,12.7920719539717));
#23860=CARTESIAN_POINT('Ctrl Pts',(-12.3682008150328,31.5571860508645,12.7920719539717));
#23861=CARTESIAN_POINT('Ctrl Pts',(-15.945220853067,35.0122248529732,12.7920719539717));
#23862=CARTESIAN_POINT('Ctrl Pts',(-17.4051419255323,37.094816917886,12.7920719539717));
#23863=CARTESIAN_POINT('Ctrl Pts',(-19.3843671552498,41.5154114327027,12.7920719539717));
#23864=CARTESIAN_POINT('Ctrl Pts',(-19.952302106586,43.7854900837615,12.7920719539717));
#23865=CARTESIAN_POINT('Ctrl Pts',(-20.1148443742171,46.0996790418038,12.7920719539717));
#23866=CARTESIAN_POINT('Ctrl Pts',(-20.1140357518834,46.0997368563017,12.7920781983935));
#23867=CARTESIAN_POINT('Ctrl Pts',(-20.1314792448806,46.3441565693681,12.7920713259923));
#23868=CARTESIAN_POINT('Ctrl Pts',(-20.1444175932904,46.5890776318971,12.7920692786013));
#23869=CARTESIAN_POINT('Ctrl Pts',(-20.1527987633076,46.8343779210326,12.792072393008));
#23870=CARTESIAN_POINT('Ctrl Pts',(-20.1672958457208,47.2586788838205,12.7920777800615));
#23871=CARTESIAN_POINT('Ctrl Pts',(-20.1681148861595,47.6827660467403,12.7920714998505));
#23872=CARTESIAN_POINT('Ctrl Pts',(-20.155205008773,48.1059753587623,12.7920582725939));
#23873=CARTESIAN_POINT('Ctrl Pts',(-20.1487537410043,48.317459675175,12.7920516627267));
#23874=CARTESIAN_POINT('Ctrl Pts',(-20.1388733561319,48.5287249928447,12.7920433188462));
#23875=CARTESIAN_POINT('Ctrl Pts',(-20.1255527183556,48.7396893545283,12.7920338289745));
#23876=CARTESIAN_POINT('Ctrl Pts',(-20.0990265167405,49.1597956051142,12.7920149312119));
#23877=CARTESIAN_POINT('Ctrl Pts',(-20.0588613148249,49.5787085104198,12.7919914998583));
#23878=CARTESIAN_POINT('Ctrl Pts',(-20.0053307636758,49.995808598507,12.7919680919248));
#23879=CARTESIAN_POINT('Ctrl Pts',(-19.9548209377504,50.3893717580585,12.7919460048993));
#23880=CARTESIAN_POINT('Ctrl Pts',(-19.8924110453856,50.7813213413992,12.7919239440827));
#23881=CARTESIAN_POINT('Ctrl Pts',(-19.8182886127855,51.1711330863848,12.7919055545221));
#23882=CARTESIAN_POINT('Ctrl Pts',(-19.7391736709634,51.5872005634537,12.7918859263345));
#23883=CARTESIAN_POINT('Ctrl Pts',(-19.646715616118,52.0008330795621,12.7918704927886));
#23884=CARTESIAN_POINT('Ctrl Pts',(-19.5410978630791,52.4113816719262,12.7918633512603));
#23885=CARTESIAN_POINT('Ctrl Pts',(-19.436245850745,52.8189537403681,12.7918562615089));
#23886=CARTESIAN_POINT('Ctrl Pts',(-19.3184240315256,53.2234869800698,12.7918573528923));
#23887=CARTESIAN_POINT('Ctrl Pts',(-19.1877649757376,53.6243263229786,12.7918701418714));
#23888=CARTESIAN_POINT('Ctrl Pts',(-19.0935853196064,53.9132531887925,12.7918793602271));
#23889=CARTESIAN_POINT('Ctrl Pts',(-18.9927349771698,54.2002604643027,12.7918946464913));
#23890=CARTESIAN_POINT('Ctrl Pts',(-18.8852493319107,54.4850938854158,12.7919171166252));
#23891=CARTESIAN_POINT('Ctrl Pts',(-18.733336619694,54.8876575712639,12.7919488743448));
#23892=CARTESIAN_POINT('Ctrl Pts',(-18.5686225051123,55.2846991870971,12.7919707752066));
#23893=CARTESIAN_POINT('Ctrl Pts',(-18.3913988035089,55.6755662702216,12.79198364297));
#23894=CARTESIAN_POINT('Ctrl Pts',(-18.213724766861,56.0674265678185,12.7919965434311));
#23895=CARTESIAN_POINT('Ctrl Pts',(-18.0234772938639,56.4530814920828,12.7920003735448));
#23896=CARTESIAN_POINT('Ctrl Pts',(-17.820899773039,56.8318606929667,12.7919954547592));
#23897=CARTESIAN_POINT('Ctrl Pts',(-17.6287542032144,57.1911342446185,12.7919907892719));
#23898=CARTESIAN_POINT('Ctrl Pts',(-17.4255152512905,57.5442222978216,12.7919782553708));
#23899=CARTESIAN_POINT('Ctrl Pts',(-17.2113510734661,57.890535065511,12.7919575970608));
#23900=CARTESIAN_POINT('Ctrl Pts',(-16.9855620258644,58.2556457520097,12.791935817414));
#23901=CARTESIAN_POINT('Ctrl Pts',(-16.7476295639572,58.6132263573198,12.7919050225972));
#23902=CARTESIAN_POINT('Ctrl Pts',(-16.498077315129,58.962776747828,12.7918641601392));
#23903=CARTESIAN_POINT('Ctrl Pts',(-16.2354793291268,59.3306004359925,12.7918211615319));
#23904=CARTESIAN_POINT('Ctrl Pts',(-15.9600147513908,59.6895332437989,12.7917670362898));
#23905=CARTESIAN_POINT('Ctrl Pts',(-15.6722488254426,60.0389494529357,12.7916994600741));
#23906=CARTESIAN_POINT('Ctrl Pts',(-15.4002691423784,60.3691974122984,12.7916355909496));
#23907=CARTESIAN_POINT('Ctrl Pts',(-15.1172999696896,60.6909442931735,12.7915597071543));
#23908=CARTESIAN_POINT('Ctrl Pts',(-14.8237876533983,61.003619079213,12.7914687609787));
#23909=CARTESIAN_POINT('Ctrl Pts',(-14.8067516135654,61.0217673469825,12.7914634822814));
#23910=CARTESIAN_POINT('Ctrl Pts',(-14.7896800479549,61.039885039328,12.791458152518));
#23911=CARTESIAN_POINT('Ctrl Pts',(-14.7725730412379,61.0579720398276,12.7914527709712));
#23912=CARTESIAN_POINT('Ctrl Pts',(-14.4775142746135,61.3699335739303,12.7913599509586));
#23913=CARTESIAN_POINT('Ctrl Pts',(-14.1727382007346,61.6718453546822,12.7913379482249));
#23914=CARTESIAN_POINT('Ctrl Pts',(-13.8588234300388,61.9632672338794,12.7913605613128));
#23915=CARTESIAN_POINT('Ctrl Pts',(-13.5423415808789,62.2570722530238,12.7913833593223));
#23916=CARTESIAN_POINT('Ctrl Pts',(-13.2165705593196,62.5402155411933,12.7914515024802));
#23917=CARTESIAN_POINT('Ctrl Pts',(-12.8820620360791,62.8122132388315,12.7915375752069));
#23918=CARTESIAN_POINT('Ctrl Pts',(-12.5480447378272,63.0838115084833,12.7916235215359));
#23919=CARTESIAN_POINT('Ctrl Pts',(-12.2053151287468,63.3442972873538,12.791727339992));
#23920=CARTESIAN_POINT('Ctrl Pts',(-11.854387985002,63.5931501184176,12.7918212363895));
#23921=CARTESIAN_POINT('Ctrl Pts',(-11.506942447139,63.8395340396355,12.7919142012254));
#23922=CARTESIAN_POINT('Ctrl Pts',(-11.1514607633375,64.0745150110901,12.7919974341905));
#23923=CARTESIAN_POINT('Ctrl Pts',(-10.7884155986004,64.2975447507186,12.7920435499342));
#23924=CARTESIAN_POINT('Ctrl Pts',(-10.6450184916477,64.385637975842,12.7920617649247));
#23925=CARTESIAN_POINT('Ctrl Pts',(-10.5004411265663,64.4718661561758,12.792074185096));
#23926=CARTESIAN_POINT('Ctrl Pts',(-10.3547116943437,64.5561934539811,12.7920791080649));
#23927=CARTESIAN_POINT('Ctrl Pts',(-9.98209252441841,64.7718119960357,12.7920916957253));
#23928=CARTESIAN_POINT('Ctrl Pts',(-9.60194216166837,64.9750063396348,12.7920552864194));
#23929=CARTESIAN_POINT('Ctrl Pts',(-9.2149414674208,65.165524616148,12.7919412174847));
#23930=CARTESIAN_POINT('Ctrl Pts',(-8.98455155466483,65.2789442811686,12.7918733097722));
#23931=CARTESIAN_POINT('Ctrl Pts',(-8.75173354928368,65.3878704994178,12.7917778733649));
#23932=CARTESIAN_POINT('Ctrl Pts',(-8.51662953096613,65.4922414865196,12.791648822152));
#23933=CARTESIAN_POINT('Ctrl Pts',(-8.13600597986299,65.6612137398528,12.7914398936476));
#23934=CARTESIAN_POINT('Ctrl Pts',(-7.75049083527363,65.8176503229907,12.7912928443461));
#23935=CARTESIAN_POINT('Ctrl Pts',(-7.36075448232635,65.9614373826167,12.7912019580062));
#23936=CARTESIAN_POINT('Ctrl Pts',(-6.96791472407279,66.1063693945173,12.7911103479536));
#23937=CARTESIAN_POINT('Ctrl Pts',(-6.57078563668178,66.2384497686668,12.791075858111));
#23938=CARTESIAN_POINT('Ctrl Pts',(-6.17003557088989,66.3575124094416,12.7910873911224));
#23939=CARTESIAN_POINT('Ctrl Pts',(-5.76911379153492,66.4766260662286,12.7910989290754));
#23940=CARTESIAN_POINT('Ctrl Pts',(-5.36456727802969,66.5827108972693,12.7911565910317));
#23941=CARTESIAN_POINT('Ctrl Pts',(-4.95705678583516,66.6755497890292,12.791243138752));
#23942=CARTESIAN_POINT('Ctrl Pts',(-4.55196992583076,66.7678365297873,12.7913291717374));
#23943=CARTESIAN_POINT('Ctrl Pts',(-4.14395360395086,66.8470344161753,12.7914438102111));
#23944=CARTESIAN_POINT('Ctrl Pts',(-3.73365811653232,66.9128796199989,12.7915631538147));
#23945=CARTESIAN_POINT('Ctrl Pts',(-3.32112623440526,66.9790837258088,12.7916831479237));
#23946=CARTESIAN_POINT('Ctrl Pts',(-2.90628962147207,67.0317892656008,12.7918079865421));
#23947=CARTESIAN_POINT('Ctrl Pts',(-2.48982020317725,67.0706761214853,12.7919051647323));
#23948=CARTESIAN_POINT('Ctrl Pts',(-2.07335078488244,67.1095629773698,12.7920023429225));
#23949=CARTESIAN_POINT('Ctrl Pts',(-1.65524791094835,67.1346311591032,12.7920719539716));
#23950=CARTESIAN_POINT('Ctrl Pts',(-1.23620418270006,67.1455081610506,12.7920719539716));
#23951=CARTESIAN_POINT('Origin',(-0.0841906418747176,47.5065545397895,-7.20792804602833));
#23952=CARTESIAN_POINT('',(-23.3221906418747,47.5065545397895,20.5420719539717));
#23953=CARTESIAN_POINT('Origin',(-0.0841906418747176,47.5065545397895,20.5420719539717));
#23954=CARTESIAN_POINT('',(-23.3221906418747,47.5065545397895,10.7420719539717));
#23955=CARTESIAN_POINT('',(-23.3221906418747,47.5065545397895,-7.20792804602833));
#23956=CARTESIAN_POINT('',(23.1538093581253,47.5065545397895,10.7420719539717));
#23957=CARTESIAN_POINT('Origin',(-0.0841906418747176,47.5065545397895,10.7420719539717));
#23958=CARTESIAN_POINT('Origin',(-0.0841906418747176,47.5065545397895,10.7420719539717));
#23959=CARTESIAN_POINT('Origin',(-0.0841906418747176,47.5065545397895,20.5420719539717));
#23960=CARTESIAN_POINT('',(-27.3221906418747,47.5065545397895,24.5420719539717));
#23961=CARTESIAN_POINT('Origin',(-0.0841906418747176,47.5065545397895,24.5420719539717));
#23962=CARTESIAN_POINT('Origin',(-27.3221906418747,47.5065545397895,20.5420719539717));
#23963=CARTESIAN_POINT('Origin',(-75.0841906418747,-0.150333208281222,24.5420719539717));
#23964=CARTESIAN_POINT('',(75.1388323218793,9.84966679171878,24.5420719539717));
#23965=CARTESIAN_POINT('',(75.1388323218793,239.849666791719,24.5420719539717));
#23966=CARTESIAN_POINT('',(75.1388323218793,-0.150333208281222,24.5420719539717));
#23967=CARTESIAN_POINT('',(74.9158093581253,9.62664382796474,24.5420719539717));
#23968=CARTESIAN_POINT('Origin',(74.9158093581253,9.84966679171878,24.5420719539717));
#23969=CARTESIAN_POINT('',(-75.0841906418747,9.62664382796474,24.5420719539717));
#23970=CARTESIAN_POINT('',(-37.5841906418747,9.62664382796474,24.5420719539717));
#23971=CARTESIAN_POINT('Origin',(-75.0841906418747,9.84966679171878,24.5420719539717));
#23972=CARTESIAN_POINT('',(-75.0841906418747,240.072689755473,24.5420719539717));
#23973=CARTESIAN_POINT('Origin',(-75.0841906418747,239.849666791719,24.5420719539717));
#23974=CARTESIAN_POINT('',(74.9158093581253,240.072689755473,24.5420719539717));
#23975=CARTESIAN_POINT('',(-37.5841906418747,240.072689755473,24.5420719539717));
#23976=CARTESIAN_POINT('Origin',(74.9158093581253,239.849666791719,24.5420719539717));
#23977=CARTESIAN_POINT('',(-27.3221906418747,202.192779043648,24.5420719539717));
#23978=CARTESIAN_POINT('Origin',(-0.0841906418746727,202.192779043648,24.5420719539717));
#23979=CARTESIAN_POINT('Origin',(-0.0841906418746727,202.192779043648,20.5420719539717));
#23980=CARTESIAN_POINT('Origin',(-27.3221906418747,202.192779043648,20.5420719539717));
#23981=CARTESIAN_POINT('Origin',(-75.0841906418747,9.84966679171878,28.0420719539717));
#23982=CARTESIAN_POINT('',(-75.0841906418747,-0.487353730401439,18.3910669209967));
#23983=CARTESIAN_POINT('',(-75.0841906418747,-0.150333208281223,28.0420719539717));
#23984=CARTESIAN_POINT('Origin',(-75.0841906418747,9.84966679171878,18.3910669209967));
#23985=CARTESIAN_POINT('Origin',(-75.0841906418747,-4.08700951437492,13.0390123051536));
#23986=CARTESIAN_POINT('',(-75.0841906418747,-5.42420759728149,13.039012305362));
#23987=CARTESIAN_POINT('Origin',(-75.0841906418747,239.849666791719,12.048412305362));
#23988=CARTESIAN_POINT('',(-75.0841906418747,256.113537733872,12.0829837467955));
#23989=CARTESIAN_POINT('Origin',(-75.0841906418747,255.123541180627,12.048412305362));
#23990=CARTESIAN_POINT('Origin',(-75.0841906418747,239.849666791719,12.0829837467955));
#23991=CARTESIAN_POINT('Origin',(74.9158093581253,9.84966679171878,24.5420719539717));
#23992=CARTESIAN_POINT('',(74.9158093581253,3.13060345234064,18.268918682538));
#23993=CARTESIAN_POINT('',(74.9158093581253,2.75590895334151,7.53907210917928));
#23994=CARTESIAN_POINT('',(74.9158093581253,3.34966679171878,24.5420719539717));
#23995=CARTESIAN_POINT('Origin',(74.9158093581253,9.84966679171878,18.268918682538));
#23996=CARTESIAN_POINT('Origin',(74.9158093581253,9.84966679171878,7.53907211011615));
#23997=CARTESIAN_POINT('Origin',(-0.0841906418746774,2.51207887085876,0.556692105513358));
#23998=CARTESIAN_POINT('',(-75.0841906418747,2.75590895334151,7.53907210917928));
#23999=CARTESIAN_POINT('',(-75.0841906418747,3.13060345234064,18.268918682538));
#24000=CARTESIAN_POINT('',(-75.0841906418747,3.34966679171878,24.5420719539717));
#24001=CARTESIAN_POINT('',(-37.5841906418747,3.13060345234064,18.268918682538));
#24002=CARTESIAN_POINT('',(-75.0841906418747,2.7559089535033,7.53907211011615));
#24003=CARTESIAN_POINT('Origin',(-75.0841906418747,9.84966679171878,24.5420719539717));
#24004=CARTESIAN_POINT('Origin',(-75.0841906418747,9.84966679171878,18.268918682538));
#24005=CARTESIAN_POINT('',(-82.177948480252,9.84966679171878,7.53907210917928));
#24006=CARTESIAN_POINT('Origin',(-75.0841906418747,9.84966679171878,7.53907211011615));
#24007=CARTESIAN_POINT('',(-81.5841906418747,9.84966679171878,24.5420719539717));
#24008=CARTESIAN_POINT('Origin',(-83.0325197550285,-0.15033320828122,-16.9326473673208));
#24009=CARTESIAN_POINT('',(-82.177948480252,239.849666791719,7.53907210917929));
#24010=CARTESIAN_POINT('',(-82.1779484800902,239.849666791719,7.53907211011616));
#24011=CARTESIAN_POINT('',(-81.5841906418747,239.849666791719,24.5420719539717));
#24012=CARTESIAN_POINT('Ctrl Pts',(-85.421211163996,9.84966682368145,18.3910669208678));
#24013=CARTESIAN_POINT('Ctrl Pts',(-85.4212111960221,-0.487353766296096,
18.3910669197972));
#24014=CARTESIAN_POINT('Ctrl Pts',(-75.0841906060445,-0.487353730393864,
18.3910669209964));
#24015=CARTESIAN_POINT('Ctrl Pts',(-85.0841906419856,9.8496668216377,28.0420719543725));
#24016=CARTESIAN_POINT('Ctrl Pts',(-85.0841906729676,-0.150333242995209,
28.0420719533367));
#24017=CARTESIAN_POINT('Ctrl Pts',(-75.0841906083347,-0.150333208263507,
28.0420719544968));
#24018=CARTESIAN_POINT('Ctrl Pts',(-75.4273028933894,9.84966679171878,28.0420719539809));
#24019=CARTESIAN_POINT('Ctrl Pts',(-75.4273028944524,9.50655453914104,28.0420719539453));
#24020=CARTESIAN_POINT('Ctrl Pts',(-75.0841906418747,9.50655454033272,28.0420719539851));
#24021=CARTESIAN_POINT('Origin',(-75.0841906418747,9.50655453978952,18.0420719539717));
#24022=CARTESIAN_POINT('Origin',(-37.5841906418747,9.50655453978952,18.0420719539717));
#24023=CARTESIAN_POINT('',(74.9158093581253,-0.487353730401439,18.3910669209967));
#24024=CARTESIAN_POINT('Origin',(74.9158093581253,9.50655453978952,18.0420719539717));
#24025=CARTESIAN_POINT('',(-37.5841906418747,-0.487353730401438,18.3910669209967));
#24026=CARTESIAN_POINT('Origin',(74.9158093581253,252.594345489126,4.01482215993112));
#24027=CARTESIAN_POINT('',(87.6604880555323,9.84966679171878,4.01482215993111));
#24028=CARTESIAN_POINT('',(87.6604880555324,9.84966679171876,4.01482215993111));
#24029=CARTESIAN_POINT('',(74.9158093581253,-2.89501190568825,4.01482215993111));
#24030=CARTESIAN_POINT('Origin',(74.9158093581253,9.84966679171878,4.01482215993111));
#24031=CARTESIAN_POINT('',(-75.0841906418747,-2.89501190568825,4.01482215993111));
#24032=CARTESIAN_POINT('',(-75.0841906418747,-2.89501190568825,4.01482215993111));
#24033=CARTESIAN_POINT('',(-87.8288693392817,9.84966679171878,4.01482215993111));
#24034=CARTESIAN_POINT('Origin',(-75.0841906418747,9.84966679171878,4.01482215993111));
#24035=CARTESIAN_POINT('',(-87.8288693392817,239.849666791719,4.01482215993112));
#24036=CARTESIAN_POINT('',(-87.8288693392817,239.849666791719,4.01482215993112));
#24037=CARTESIAN_POINT('',(-75.0841906418747,252.594345489126,4.01482215993112));
#24038=CARTESIAN_POINT('Origin',(-75.0841906418747,239.849666791719,4.01482215993112));
#24039=CARTESIAN_POINT('',(74.9158093581253,252.594345489126,4.01482215993112));
#24040=CARTESIAN_POINT('',(74.9158093581253,249.97814548915,4.0148221599322));
#24041=CARTESIAN_POINT('Origin',(74.9158093581253,239.849666791719,4.0148221599322));
#24042=CARTESIAN_POINT('',(-75.0841906418747,249.97814548915,4.0148221599322));
#24043=CARTESIAN_POINT('',(74.9158093581253,249.97814548915,4.0148221599322));
#24044=CARTESIAN_POINT('Origin',(-75.0841906418747,239.849666791719,4.0148221599322));
#24045=CARTESIAN_POINT('',(-75.0841906418747,-0.278811905711832,4.01482215993219));
#24046=CARTESIAN_POINT('Origin',(-75.0841906418747,9.84966679171878,4.01482215993219));
#24047=CARTESIAN_POINT('',(74.9158093581253,-0.278811905711831,4.01482215993219));
#24048=CARTESIAN_POINT('',(-75.0841906418747,-0.278811905711832,4.01482215993219));
#24049=CARTESIAN_POINT('Origin',(74.9158093581253,9.84966679171878,4.01482215993219));
#24050=CARTESIAN_POINT('Ctrl Pts',(-1.23620418270001,221.831732664909,12.7920719539717));
#24051=CARTESIAN_POINT('Ctrl Pts',(-1.23620418270001,221.831732664909,10.9320719539717));
#24052=CARTESIAN_POINT('Ctrl Pts',(-3.74519051118823,221.766607601959,12.7920719539717));
#24053=CARTESIAN_POINT('Ctrl Pts',(-3.74519051118823,221.766607601959,10.9320719539717));
#24054=CARTESIAN_POINT('Ctrl Pts',(-6.22065494933757,221.200329012646,12.7920719539717));
#24055=CARTESIAN_POINT('Ctrl Pts',(-6.22065494933757,221.200329012646,10.9320719539717));
#24056=CARTESIAN_POINT('Ctrl Pts',(-10.8745304891292,219.130417072243,12.7920719539717));
#24057=CARTESIAN_POINT('Ctrl Pts',(-10.8745304891292,219.130417072243,10.9320719539717));
#24058=CARTESIAN_POINT('Ctrl Pts',(-13.0006489290381,217.621337536149,12.7920719539717));
#24059=CARTESIAN_POINT('Ctrl Pts',(-13.0006489290381,217.621337536149,10.9320719539717));
#24060=CARTESIAN_POINT('Ctrl Pts',(-16.5660803749968,213.848531645523,12.7920719539717));
#24061=CARTESIAN_POINT('Ctrl Pts',(-16.5660803749968,213.848531645523,10.9320719539717));
#24062=CARTESIAN_POINT('Ctrl Pts',(-17.963330342788,211.613154575161,12.7920719539717));
#24063=CARTESIAN_POINT('Ctrl Pts',(-17.963330342788,211.613154575161,10.9320719539717));
#24064=CARTESIAN_POINT('Ctrl Pts',(-19.8085551482163,206.73006738649,12.7920719539717));
#24065=CARTESIAN_POINT('Ctrl Pts',(-19.8085551482163,206.73006738649,10.9320719539717));
#24066=CARTESIAN_POINT('Ctrl Pts',(-20.2388378927256,204.129341482376,12.7920719539717));
#24067=CARTESIAN_POINT('Ctrl Pts',(-20.2388378927256,204.129341482376,10.9320719539717));
#24068=CARTESIAN_POINT('Ctrl Pts',(-20.0680275602866,198.952961553876,12.7920719539717));
#24069=CARTESIAN_POINT('Ctrl Pts',(-20.0680275602866,198.952961553876,10.9320719539717));
#24070=CARTESIAN_POINT('Ctrl Pts',(-19.4846615859724,196.425643292401,12.7920719539717));
#24071=CARTESIAN_POINT('Ctrl Pts',(-19.4846615859724,196.425643292401,10.9320719539717));
#24072=CARTESIAN_POINT('Ctrl Pts',(-17.4051419255322,191.781041421745,12.7920719539717));
#24073=CARTESIAN_POINT('Ctrl Pts',(-17.4051419255322,191.781041421745,10.9320719539717));
#24074=CARTESIAN_POINT('Ctrl Pts',(-15.945220853067,189.698449356832,12.7920719539717));
#24075=CARTESIAN_POINT('Ctrl Pts',(-15.945220853067,189.698449356832,10.9320719539717));
#24076=CARTESIAN_POINT('Ctrl Pts',(-12.3682008150327,186.243410554723,12.7920719539717));
#24077=CARTESIAN_POINT('Ctrl Pts',(-12.3682008150327,186.243410554723,10.9320719539717));
#24078=CARTESIAN_POINT('Ctrl Pts',(-10.2997503756042,184.883250352151,12.7920719539717));
#24079=CARTESIAN_POINT('Ctrl Pts',(-10.2997503756042,184.883250352151,10.9320719539717));
#24080=CARTESIAN_POINT('Ctrl Pts',(-6.43334342388469,183.27795110535,12.7920719539717));
#24081=CARTESIAN_POINT('Ctrl Pts',(-6.43334342388469,183.27795110535,10.9320719539717));
#24082=CARTESIAN_POINT('Ctrl Pts',(-4.75021873088201,182.829624220403,12.7920719539717));
#24083=CARTESIAN_POINT('Ctrl Pts',(-4.75021873088201,182.829624220403,10.9320719539717));
#24084=CARTESIAN_POINT('Ctrl Pts',(-1.52027660098535,182.42249033331,12.7920719539717));
#24085=CARTESIAN_POINT('Ctrl Pts',(-1.52027660098535,182.42249033331,10.9320719539717));
#24086=CARTESIAN_POINT('Ctrl Pts',(0.00847046788035516,182.412061149951,
12.7920719539717));
#24087=CARTESIAN_POINT('Ctrl Pts',(0.00847046788035516,182.412061149951,
10.9320719539717));
#24088=CARTESIAN_POINT('Ctrl Pts',(1.52029173756813,182.585605080272,12.7920719539717));
#24089=CARTESIAN_POINT('Ctrl Pts',(1.52029173756813,182.585605080272,10.9320719539717));
#24090=CARTESIAN_POINT('',(1.5202917373741,182.58560508025,11.2420719539717));
#24091=CARTESIAN_POINT('',(1.5202917373741,182.58560508025,12.7920719539717));
#24092=CARTESIAN_POINT('',(-1.23620418270588,221.831732664909,11.2420719539717));
#24093=CARTESIAN_POINT('Ctrl Pts',(1.52029173756813,182.585605080272,11.2420719539717));
#24094=CARTESIAN_POINT('Ctrl Pts',(0.0084704678803546,182.412061149951,
11.2420719539717));
#24095=CARTESIAN_POINT('Ctrl Pts',(-1.52027660098535,182.42249033331,11.2420719539717));
#24096=CARTESIAN_POINT('Ctrl Pts',(-3.03068379556431,182.612877011303,11.2420719539717));
#24097=CARTESIAN_POINT('Ctrl Pts',(-4.75021873088201,182.829624220403,11.2420719539717));
#24098=CARTESIAN_POINT('Ctrl Pts',(-6.43334342388469,183.27795110535,11.2420719539717));
#24099=CARTESIAN_POINT('Ctrl Pts',(-8.03435235280651,183.942676381249,11.2420719539717));
#24100=CARTESIAN_POINT('Ctrl Pts',(-10.2997503756042,184.883250352151,11.2420719539717));
#24101=CARTESIAN_POINT('Ctrl Pts',(-12.3682008150327,186.243410554723,11.2420719539717));
#24102=CARTESIAN_POINT('Ctrl Pts',(-14.1329496070104,187.947979018815,11.2420719539717));
#24103=CARTESIAN_POINT('Ctrl Pts',(-15.945220853067,189.698449356832,11.2420719539717));
#24104=CARTESIAN_POINT('Ctrl Pts',(-17.4051419255322,191.781041421745,11.2420719539717));
#24105=CARTESIAN_POINT('Ctrl Pts',(-18.4348850234127,194.080970010878,11.2420719539717));
#24106=CARTESIAN_POINT('Ctrl Pts',(-19.4846615859724,196.425643292401,11.2420719539717));
#24107=CARTESIAN_POINT('Ctrl Pts',(-20.0680275602866,198.952961553876,11.2420719539717));
#24108=CARTESIAN_POINT('Ctrl Pts',(-20.1527546966246,201.520603930522,11.2420719539717));
#24109=CARTESIAN_POINT('Ctrl Pts',(-20.2388378927256,204.129341482376,11.2420719539717));
#24110=CARTESIAN_POINT('Ctrl Pts',(-19.8085551482163,206.73006738649,11.2420719539717));
#24111=CARTESIAN_POINT('Ctrl Pts',(-18.8859529763465,209.171583906561,11.2420719539717));
#24112=CARTESIAN_POINT('Ctrl Pts',(-17.963330342788,211.613154575161,11.2420719539717));
#24113=CARTESIAN_POINT('Ctrl Pts',(-16.5660803749968,213.848531645523,11.2420719539717));
#24114=CARTESIAN_POINT('Ctrl Pts',(-14.7736494694263,215.745214832838,11.2420719539717));
#24115=CARTESIAN_POINT('Ctrl Pts',(-13.0006489290381,217.621337536149,11.2420719539717));
#24116=CARTESIAN_POINT('Ctrl Pts',(-10.8745304891292,219.130417072243,11.2420719539717));
#24117=CARTESIAN_POINT('Ctrl Pts',(-8.5168809173259,220.179032781502,11.2420719539717));
#24118=CARTESIAN_POINT('Ctrl Pts',(-6.22065494933757,221.200329012646,11.2420719539717));
#24119=CARTESIAN_POINT('Ctrl Pts',(-3.74519051118823,221.766607601959,11.2420719539717));
#24120=CARTESIAN_POINT('Ctrl Pts',(-1.23620418270001,221.831732664909,11.2420719539717));
#24121=CARTESIAN_POINT('',(-1.23620418270588,221.831732664909,12.7920719539717));
#24122=CARTESIAN_POINT('Origin',(-0.0841906418746727,202.192779043648,10.7420719539717));
#24123=CARTESIAN_POINT('',(22.1538093581253,202.192779043648,9.74207195397169));
#24124=CARTESIAN_POINT('Origin',(-0.0841906418746727,202.192779043648,9.74207195397169));
#24125=CARTESIAN_POINT('Origin',(22.1538093581253,202.192779043648,10.7420719539717));
#24126=CARTESIAN_POINT('Origin',(-0.0841906418746727,202.192779043648,9.74207195397169));
#24127=CARTESIAN_POINT('',(-14.084190850491,202.192779043648,9.74207195397169));
#24128=CARTESIAN_POINT('Origin',(-0.0841906418746727,202.192779043648,9.74207195397169));
#24129=CARTESIAN_POINT('Origin',(-0.0841906418746727,202.192779043648,9.74207195397169));
#24130=CARTESIAN_POINT('',(-14.6301462018903,202.192779043648,11.2420719539717));
#24131=CARTESIAN_POINT('',(-14.084190850491,202.192779043648,9.74207195397169));
#24132=CARTESIAN_POINT('Origin',(-0.0841906418746727,202.192779043648,11.2420719539717));
#24133=CARTESIAN_POINT('Origin',(-0.0841906418746727,202.192779043648,11.2420719539717));
#24134=CARTESIAN_POINT('Ctrl Pts',(1.5202917373741,182.58560508025,11.2420719539717));
#24135=CARTESIAN_POINT('Ctrl Pts',(1.65681307589761,182.601133328653,11.2420719539717));
#24136=CARTESIAN_POINT('Ctrl Pts',(1.7910015872638,182.617782162594,11.2420719539803));
#24137=CARTESIAN_POINT('Ctrl Pts',(4.50388624095947,182.980763684579,11.2420719539803));
#24138=CARTESIAN_POINT('Ctrl Pts',(7.02656242010035,183.818591391622,11.2420719539717));
#24139=CARTESIAN_POINT('Ctrl Pts',(11.5759188700817,186.448550538416,11.2420719539717));
#24140=CARTESIAN_POINT('Ctrl Pts',(13.5682933478858,188.178885828019,11.2420719539717));
#24141=CARTESIAN_POINT('Ctrl Pts',(16.0499874346001,191.432967192779,11.2420719539717));
#24142=CARTESIAN_POINT('Ctrl Pts',(16.8073970614267,192.686573843009,11.2420719539717));
#24143=CARTESIAN_POINT('Ctrl Pts',(18.0458731352993,195.395730840636,11.2420719539717));
#24144=CARTESIAN_POINT('Ctrl Pts',(18.5104086305667,196.824356427585,11.2420719539717));
#24145=CARTESIAN_POINT('Ctrl Pts',(19.309002012449,200.769358404085,11.2420719539717));
#24146=CARTESIAN_POINT('Ctrl Pts',(19.3330522061682,203.356350755975,11.2420719539717));
#24147=CARTESIAN_POINT('Ctrl Pts',(18.3618002826074,208.348215295564,11.2420719539717));
#24148=CARTESIAN_POINT('Ctrl Pts',(17.4194354349937,210.71046412498,11.2420719539717));
#24149=CARTESIAN_POINT('Ctrl Pts',(14.687763706681,214.905732972404,11.2420719539717));
#24150=CARTESIAN_POINT('Ctrl Pts',(12.9596049368566,216.719186313461,11.2420719539717));
#24151=CARTESIAN_POINT('Ctrl Pts',(8.93781550155126,219.566902549454,11.2420719539717));
#24152=CARTESIAN_POINT('Ctrl Pts',(6.70761555076623,220.606956562639,11.2420719539717));
#24153=CARTESIAN_POINT('Ctrl Pts',(2.51266884090366,221.673180779863,11.2420719539717));
#24154=CARTESIAN_POINT('Ctrl Pts',(0.650501144620569,221.88266040476,11.2420719539717));
#24155=CARTESIAN_POINT('Ctrl Pts',(-1.2362041827059,221.831732664909,11.2420719539717));
#24156=CARTESIAN_POINT('Ctrl Pts',(1.5202917373741,182.58560508025,12.7920719539717));
#24157=CARTESIAN_POINT('Ctrl Pts',(1.5202917373741,182.58560508025,10.9320719539717));
#24158=CARTESIAN_POINT('Ctrl Pts',(1.65681307589761,182.601133328653,12.7920719539717));
#24159=CARTESIAN_POINT('Ctrl Pts',(1.65681307589761,182.601133328653,10.9320719539717));
#24160=CARTESIAN_POINT('Ctrl Pts',(1.7910015872638,182.617782162594,12.7920719539803));
#24161=CARTESIAN_POINT('Ctrl Pts',(1.7910015872638,182.617782162594,10.9320719539803));
#24162=CARTESIAN_POINT('Ctrl Pts',(4.50388624095947,182.980763684579,12.7920719539803));
#24163=CARTESIAN_POINT('Ctrl Pts',(4.50388624095947,182.980763684579,10.9320719539803));
#24164=CARTESIAN_POINT('Ctrl Pts',(7.02656242010035,183.818591391622,12.7920719539717));
#24165=CARTESIAN_POINT('Ctrl Pts',(7.02656242010035,183.818591391622,10.9320719539717));
#24166=CARTESIAN_POINT('Ctrl Pts',(11.5759188700817,186.448550538416,12.7920719539717));
#24167=CARTESIAN_POINT('Ctrl Pts',(11.5759188700817,186.448550538416,10.9320719539717));
#24168=CARTESIAN_POINT('Ctrl Pts',(13.5682933478858,188.178885828019,12.7920719539717));
#24169=CARTESIAN_POINT('Ctrl Pts',(13.5682933478858,188.178885828019,10.9320719539717));
#24170=CARTESIAN_POINT('Ctrl Pts',(16.0499874346001,191.432967192779,12.7920719539717));
#24171=CARTESIAN_POINT('Ctrl Pts',(16.0499874346001,191.432967192779,10.9320719539717));
#24172=CARTESIAN_POINT('Ctrl Pts',(16.8073970614267,192.686573843009,12.7920719539717));
#24173=CARTESIAN_POINT('Ctrl Pts',(16.8073970614267,192.686573843009,10.9320719539717));
#24174=CARTESIAN_POINT('Ctrl Pts',(18.0458731352993,195.395730840636,12.7920719539717));
#24175=CARTESIAN_POINT('Ctrl Pts',(18.0458731352993,195.395730840636,10.9320719539717));
#24176=CARTESIAN_POINT('Ctrl Pts',(18.5104086305667,196.824356427585,12.7920719539717));
#24177=CARTESIAN_POINT('Ctrl Pts',(18.5104086305667,196.824356427585,10.9320719539717));
#24178=CARTESIAN_POINT('Ctrl Pts',(18.8075174706257,198.292055744734,12.7920719539717));
#24179=CARTESIAN_POINT('Ctrl Pts',(18.8075174706257,198.292055744734,10.9320719539717));
#24180=CARTESIAN_POINT('Ctrl Pts',(19.309002012449,200.769358404085,12.7920719539717));
#24181=CARTESIAN_POINT('Ctrl Pts',(19.309002012449,200.769358404085,10.9320719539717));
#24182=CARTESIAN_POINT('Ctrl Pts',(19.3330522061682,203.356350755975,12.7920719539717));
#24183=CARTESIAN_POINT('Ctrl Pts',(19.3330522061682,203.356350755975,10.9320719539717));
#24184=CARTESIAN_POINT('Ctrl Pts',(18.3618002826074,208.348215295564,12.7920719539717));
#24185=CARTESIAN_POINT('Ctrl Pts',(18.3618002826074,208.348215295564,10.9320719539717));
#24186=CARTESIAN_POINT('Ctrl Pts',(17.4194354349937,210.71046412498,12.7920719539717));
#24187=CARTESIAN_POINT('Ctrl Pts',(17.4194354349937,210.71046412498,10.9320719539717));
#24188=CARTESIAN_POINT('Ctrl Pts',(14.687763706681,214.905732972404,12.7920719539717));
#24189=CARTESIAN_POINT('Ctrl Pts',(14.687763706681,214.905732972404,10.9320719539717));
#24190=CARTESIAN_POINT('Ctrl Pts',(12.9596049368566,216.719186313461,12.7920719539717));
#24191=CARTESIAN_POINT('Ctrl Pts',(12.9596049368566,216.719186313461,10.9320719539717));
#24192=CARTESIAN_POINT('Ctrl Pts',(8.93781550155126,219.566902549454,12.7920719539717));
#24193=CARTESIAN_POINT('Ctrl Pts',(8.93781550155126,219.566902549454,10.9320719539717));
#24194=CARTESIAN_POINT('Ctrl Pts',(6.70761555076623,220.606956562639,12.7920719539717));
#24195=CARTESIAN_POINT('Ctrl Pts',(6.70761555076623,220.606956562639,10.9320719539717));
#24196=CARTESIAN_POINT('Ctrl Pts',(2.51266884090366,221.673180779863,12.7920719539717));
#24197=CARTESIAN_POINT('Ctrl Pts',(2.51266884090366,221.673180779863,10.9320719539717));
#24198=CARTESIAN_POINT('Ctrl Pts',(0.65050114462057,221.88266040476,12.7920719539717));
#24199=CARTESIAN_POINT('Ctrl Pts',(0.65050114462057,221.88266040476,10.9320719539717));
#24200=CARTESIAN_POINT('Ctrl Pts',(-1.2362041827059,221.831732664909,12.7920719539717));
#24201=CARTESIAN_POINT('Ctrl Pts',(-1.2362041827059,221.831732664909,10.9320719539717));
#24202=CARTESIAN_POINT('Origin',(91.338357190472,124.849666791719,7.53907212906734));
#24203=CARTESIAN_POINT('',(90.0028741557594,9.84966679171878,7.53907220618817));
#24204=CARTESIAN_POINT('',(90.0028741557594,9.84966679171878,7.53907220618767));
#24205=CARTESIAN_POINT('',(90.0028741557594,124.849666791719,7.53907220618767));
#24206=CARTESIAN_POINT('Origin',(90.0028741557594,124.849666791719,7.53907220618918));
#24207=CARTESIAN_POINT('',(88.5748880408215,9.84966679171878,7.53907215685571));
#24208=CARTESIAN_POINT('',(89.270400947587,9.84966679171878,7.53907218088399));
#24209=CARTESIAN_POINT('',(88.5748880408215,9.84966679171876,7.53907215685571));
#24210=CARTESIAN_POINT('Origin',(88.5748880565858,124.849666791719,7.08187215579675));
#24211=CARTESIAN_POINT('',(88.1176880555268,9.84966679171878,7.08187215581268));
#24212=CARTESIAN_POINT('Origin',(88.5748880565858,9.84966679171878,7.08187215579674));
#24213=CARTESIAN_POINT('',(88.1176880555268,9.84966679171876,7.08187215581268));
#24214=CARTESIAN_POINT('Origin',(88.1176880554927,124.849666791719,7.08187215581269));
#24215=CARTESIAN_POINT('',(88.117688055542,9.84966679171878,4.47202215994382));
#24216=CARTESIAN_POINT('',(88.1176880554928,9.84966679171878,7.08187215581268));
#24217=CARTESIAN_POINT('',(88.117688055542,9.84966679171876,4.47202215994382));
#24218=CARTESIAN_POINT('Origin',(87.6604880555299,124.849666791719,4.47202215994325));
#24219=CARTESIAN_POINT('Origin',(87.6604880555299,9.84966679171878,4.47202215994325));
#24220=CARTESIAN_POINT('Origin',(84.1298881585709,124.849666791719,7.53907163191338));
#24221=CARTESIAN_POINT('',(82.7019019553197,9.84966679171878,7.53907195397168));
#24222=CARTESIAN_POINT('',(82.7019019553197,239.849666791719,7.53907195397169));
#24223=CARTESIAN_POINT('Origin',(-0.0841906418746774,250.809402951038,0.55882421094654));
#24224=CARTESIAN_POINT('',(-75.0841906418747,250.186687313839,18.3910669209967));
#24225=CARTESIAN_POINT('',(-75.0841906418747,249.849666791719,28.0420719539717));
#24226=CARTESIAN_POINT('',(-37.5841906418747,250.186687313839,18.3910669209967));
#24227=CARTESIAN_POINT('Origin',(-75.0841906418747,239.849666791719,28.0420719539717));
#24228=CARTESIAN_POINT('Origin',(-75.0841906418747,239.849666791719,18.3910669209967));
#24229=CARTESIAN_POINT('Origin',(75.1388323218793,-0.150333208281222,18.0420719539717));
#24230=CARTESIAN_POINT('Origin',(75.1388323218793,9.84966679171878,18.0420719539717));
#24231=CARTESIAN_POINT('Origin',(75.1388323218793,239.849666791719,18.0420719539717));
#24232=CARTESIAN_POINT('Origin',(-84.2982694423204,239.849666791719,7.53907163191339));
#24233=CARTESIAN_POINT('',(-82.8702832390692,239.849666791719,7.53907195397169));
#24234=CARTESIAN_POINT('',(-82.8702832390692,9.84966679171878,7.53907195397168));
#24235=CARTESIAN_POINT('Origin',(-87.8288693392793,239.849666791719,4.47202215994326));
#24236=CARTESIAN_POINT('',(-88.2860693392914,239.849666791719,4.47202215994383));
#24237=CARTESIAN_POINT('',(-88.2860693392914,9.84966679171878,4.47202215994382));
#24238=CARTESIAN_POINT('',(-88.2860693392914,239.849666791719,4.47202215994383));
#24239=CARTESIAN_POINT('Origin',(-87.8288693392793,239.849666791719,4.47202215994326));
#24240=CARTESIAN_POINT('Origin',(-87.8288693392793,9.84966679171878,4.47202215994325));
#24241=CARTESIAN_POINT('Origin',(-88.2860693392422,239.849666791719,7.08187215581269));
#24242=CARTESIAN_POINT('',(-88.2860693392762,239.849666791719,7.08187215581269));
#24243=CARTESIAN_POINT('',(-88.2860693392762,9.84966679171878,7.08187215581268));
#24244=CARTESIAN_POINT('',(-88.2860693392762,239.849666791719,7.08187215581269));
#24245=CARTESIAN_POINT('',(-88.2860693392422,239.849666791719,7.08187215581269));
#24246=CARTESIAN_POINT('',(-88.2860693392422,9.84966679171878,7.08187215581268));
#24247=CARTESIAN_POINT('Origin',(-88.7432693403352,239.849666791719,7.08187215579675));
#24248=CARTESIAN_POINT('',(-88.7432693245709,239.849666791719,7.53907215685572));
#24249=CARTESIAN_POINT('',(-88.7432693245709,9.84966679171878,7.53907215685571));
#24250=CARTESIAN_POINT('',(-88.7432693245709,239.849666791719,7.53907215685572));
#24251=CARTESIAN_POINT('Origin',(-88.7432693403352,239.849666791719,7.08187215579675));
#24252=CARTESIAN_POINT('Origin',(-88.7432693403352,9.84966679171878,7.08187215579674));
#24253=CARTESIAN_POINT('Origin',(-90.1712554395088,239.849666791719,7.53907220618918));
#24254=CARTESIAN_POINT('',(-90.1712554395088,239.849666791719,7.53907220618818));
#24255=CARTESIAN_POINT('',(-90.1712554395088,9.84966679171878,7.53907220618817));
#24256=CARTESIAN_POINT('',(-90.1712554395088,239.849666791719,7.53907220618768));
#24257=CARTESIAN_POINT('',(-89.4387822313364,239.849666791719,7.539072180884));
#24258=CARTESIAN_POINT('',(-89.4387822313364,9.84966679171878,7.53907218088399));
#24259=CARTESIAN_POINT('Origin',(-91.5067384742214,239.849666791719,7.53907212906735));
#24260=CARTESIAN_POINT('',(-90.1712554395088,239.849666791719,7.53907220618768));
#24261=CARTESIAN_POINT('',(-90.1712554395088,9.84966679171878,7.53907220618767));
#24262=CARTESIAN_POINT('Ctrl Pts',(-1.23620418270005,67.1455081610507,12.7920719539717));
#24263=CARTESIAN_POINT('Ctrl Pts',(-1.23620418270005,67.1455081610507,10.9320719539717));
#24264=CARTESIAN_POINT('Ctrl Pts',(-3.74519051118828,67.0803830981005,12.7920719539717));
#24265=CARTESIAN_POINT('Ctrl Pts',(-3.74519051118828,67.0803830981005,10.9320719539717));
#24266=CARTESIAN_POINT('Ctrl Pts',(-6.22065494933762,66.514104508787,12.7920719539717));
#24267=CARTESIAN_POINT('Ctrl Pts',(-6.22065494933762,66.514104508787,10.9320719539717));
#24268=CARTESIAN_POINT('Ctrl Pts',(-10.8745304891293,64.4441925683838,12.7920719539717));
#24269=CARTESIAN_POINT('Ctrl Pts',(-10.8745304891293,64.4441925683838,10.9320719539717));
#24270=CARTESIAN_POINT('Ctrl Pts',(-13.0006489290381,62.9351130322901,12.7920719539717));
#24271=CARTESIAN_POINT('Ctrl Pts',(-13.0006489290381,62.9351130322901,10.9320719539717));
#24272=CARTESIAN_POINT('Ctrl Pts',(-16.5660803749968,59.1623071416647,12.7920719539717));
#24273=CARTESIAN_POINT('Ctrl Pts',(-16.5660803749968,59.1623071416647,10.9320719539717));
#24274=CARTESIAN_POINT('Ctrl Pts',(-17.9633303427881,56.9269300713026,12.7920719539717));
#24275=CARTESIAN_POINT('Ctrl Pts',(-17.9633303427881,56.9269300713026,10.9320719539717));
#24276=CARTESIAN_POINT('Ctrl Pts',(-19.8085551482164,52.0438428826311,12.7920719539717));
#24277=CARTESIAN_POINT('Ctrl Pts',(-19.8085551482164,52.0438428826311,10.9320719539717));
#24278=CARTESIAN_POINT('Ctrl Pts',(-20.2388378927257,49.4431169785173,12.7920719539717));
#24279=CARTESIAN_POINT('Ctrl Pts',(-20.2388378927257,49.4431169785173,10.9320719539717));
#24280=CARTESIAN_POINT('Ctrl Pts',(-20.0680275602867,44.2667370500173,12.7920719539717));
#24281=CARTESIAN_POINT('Ctrl Pts',(-20.0680275602867,44.2667370500173,10.9320719539717));
#24282=CARTESIAN_POINT('Ctrl Pts',(-19.4846615859724,41.7394187885418,12.7920719539717));
#24283=CARTESIAN_POINT('Ctrl Pts',(-19.4846615859724,41.7394187885418,10.9320719539717));
#24284=CARTESIAN_POINT('Ctrl Pts',(-17.4051419255323,37.094816917886,12.7920719539717));
#24285=CARTESIAN_POINT('Ctrl Pts',(-17.4051419255323,37.094816917886,10.9320719539717));
#24286=CARTESIAN_POINT('Ctrl Pts',(-15.945220853067,35.0122248529732,12.7920719539717));
#24287=CARTESIAN_POINT('Ctrl Pts',(-15.945220853067,35.0122248529732,10.9320719539717));
#24288=CARTESIAN_POINT('Ctrl Pts',(-12.3682008150328,31.5571860508645,12.7920719539717));
#24289=CARTESIAN_POINT('Ctrl Pts',(-12.3682008150328,31.5571860508645,10.9320719539717));
#24290=CARTESIAN_POINT('Ctrl Pts',(-10.2997503756043,30.1970258482918,12.7920719539717));
#24291=CARTESIAN_POINT('Ctrl Pts',(-10.2997503756043,30.1970258482918,10.9320719539717));
#24292=CARTESIAN_POINT('Ctrl Pts',(-6.43334342388474,28.5917266014908,12.7920719539717));
#24293=CARTESIAN_POINT('Ctrl Pts',(-6.43334342388474,28.5917266014908,10.9320719539717));
#24294=CARTESIAN_POINT('Ctrl Pts',(-4.75021873088205,28.1433997165446,12.7920719539717));
#24295=CARTESIAN_POINT('Ctrl Pts',(-4.75021873088205,28.1433997165446,10.9320719539717));
#24296=CARTESIAN_POINT('Ctrl Pts',(-1.52027660098539,27.7362658294514,12.7920719539717));
#24297=CARTESIAN_POINT('Ctrl Pts',(-1.52027660098539,27.7362658294514,10.9320719539717));
#24298=CARTESIAN_POINT('Ctrl Pts',(0.0084704678803102,27.7258366460919,
12.7920719539717));
#24299=CARTESIAN_POINT('Ctrl Pts',(0.0084704678803102,27.7258366460919,
10.9320719539717));
#24300=CARTESIAN_POINT('Ctrl Pts',(1.52029173756809,27.8993805764133,12.7920719539717));
#24301=CARTESIAN_POINT('Ctrl Pts',(1.52029173756809,27.8993805764133,10.9320719539717));
#24302=CARTESIAN_POINT('',(-1.23620418270593,67.1455081610505,11.2420719539717));
#24303=CARTESIAN_POINT('',(1.52029173737405,27.899380576391,11.2420719539717));
#24304=CARTESIAN_POINT('Ctrl Pts',(-1.23620418270005,67.1455081610507,11.2420719539717));
#24305=CARTESIAN_POINT('Ctrl Pts',(-3.74519051118828,67.0803830981005,11.2420719539717));
#24306=CARTESIAN_POINT('Ctrl Pts',(-6.22065494933762,66.514104508787,11.2420719539717));
#24307=CARTESIAN_POINT('Ctrl Pts',(-8.51688091732598,65.4928082776429,11.2420719539717));
#24308=CARTESIAN_POINT('Ctrl Pts',(-10.8745304891293,64.4441925683838,11.2420719539717));
#24309=CARTESIAN_POINT('Ctrl Pts',(-13.0006489290381,62.9351130322901,11.2420719539717));
#24310=CARTESIAN_POINT('Ctrl Pts',(-14.7736494694263,61.0589903289801,11.2420719539717));
#24311=CARTESIAN_POINT('Ctrl Pts',(-16.5660803749968,59.1623071416647,11.2420719539717));
#24312=CARTESIAN_POINT('Ctrl Pts',(-17.9633303427881,56.9269300713026,11.2420719539717));
#24313=CARTESIAN_POINT('Ctrl Pts',(-18.8859529763466,54.4853594027021,11.2420719539717));
#24314=CARTESIAN_POINT('Ctrl Pts',(-19.8085551482164,52.0438428826311,11.2420719539717));
#24315=CARTESIAN_POINT('Ctrl Pts',(-20.2388378927257,49.4431169785173,11.2420719539717));
#24316=CARTESIAN_POINT('Ctrl Pts',(-20.1527546966247,46.8343794266636,11.2420719539717));
#24317=CARTESIAN_POINT('Ctrl Pts',(-20.0680275602867,44.2667370500173,11.2420719539717));
#24318=CARTESIAN_POINT('Ctrl Pts',(-19.4846615859724,41.7394187885418,11.2420719539717));
#24319=CARTESIAN_POINT('Ctrl Pts',(-18.4348850234128,39.3947455070191,11.2420719539717));
#24320=CARTESIAN_POINT('Ctrl Pts',(-17.4051419255323,37.094816917886,11.2420719539717));
#24321=CARTESIAN_POINT('Ctrl Pts',(-15.945220853067,35.0122248529732,11.2420719539717));
#24322=CARTESIAN_POINT('Ctrl Pts',(-14.1329496070104,33.2617545149562,11.2420719539717));
#24323=CARTESIAN_POINT('Ctrl Pts',(-12.3682008150328,31.5571860508645,11.2420719539717));
#24324=CARTESIAN_POINT('Ctrl Pts',(-10.2997503756043,30.1970258482918,11.2420719539717));
#24325=CARTESIAN_POINT('Ctrl Pts',(-8.03435235280659,29.2564518773899,11.2420719539717));
#24326=CARTESIAN_POINT('Ctrl Pts',(-6.43334342388474,28.5917266014908,11.2420719539717));
#24327=CARTESIAN_POINT('Ctrl Pts',(-4.75021873088205,28.1433997165446,11.2420719539717));
#24328=CARTESIAN_POINT('Ctrl Pts',(-3.03068379556435,27.9266525074449,11.2420719539717));
#24329=CARTESIAN_POINT('Ctrl Pts',(-1.52027660098539,27.7362658294514,11.2420719539717));
#24330=CARTESIAN_POINT('Ctrl Pts',(0.00847046788030992,27.7258366460919,
11.2420719539717));
#24331=CARTESIAN_POINT('Ctrl Pts',(1.52029173756809,27.8993805764133,11.2420719539717));
#24332=CARTESIAN_POINT('',(-1.23620418270592,67.1455081610505,12.7920719539717));
#24333=CARTESIAN_POINT('',(1.52029173737405,27.899380576391,12.7920719539717));
#24334=CARTESIAN_POINT('Origin',(-0.0841906418747176,47.5065545397895,11.2420719539717));
#24335=CARTESIAN_POINT('Ctrl Pts',(1.52029173737405,27.899380576391,11.2420719539717));
#24336=CARTESIAN_POINT('Ctrl Pts',(1.65681307589756,27.9149088247946,11.2420719539717));
#24337=CARTESIAN_POINT('Ctrl Pts',(1.79100158726376,27.931557658735,11.2420719539803));
#24338=CARTESIAN_POINT('Ctrl Pts',(4.50388624095943,28.2945391807199,11.2420719539803));
#24339=CARTESIAN_POINT('Ctrl Pts',(7.02656242010031,29.1323668877632,11.2420719539717));
#24340=CARTESIAN_POINT('Ctrl Pts',(11.5759188700817,31.7623260345574,11.2420719539717));
#24341=CARTESIAN_POINT('Ctrl Pts',(13.5682933478858,33.49266132416,11.2420719539717));
#24342=CARTESIAN_POINT('Ctrl Pts',(16.0499874346001,36.7467426889205,11.2420719539717));
#24343=CARTESIAN_POINT('Ctrl Pts',(16.8073970614267,38.00034933915,11.2420719539717));
#24344=CARTESIAN_POINT('Ctrl Pts',(18.0458731352992,40.7095063367768,11.2420719539717));
#24345=CARTESIAN_POINT('Ctrl Pts',(18.5104086305667,42.1381319237263,11.2420719539717));
#24346=CARTESIAN_POINT('Ctrl Pts',(19.309002012449,46.0831339002266,11.2420719539717));
#24347=CARTESIAN_POINT('Ctrl Pts',(19.3330522061682,48.6701262521162,11.2420719539717));
#24348=CARTESIAN_POINT('Ctrl Pts',(18.3618002826073,53.661990791705,11.2420719539717));
#24349=CARTESIAN_POINT('Ctrl Pts',(17.4194354349936,56.0242396211209,11.2420719539717));
#24350=CARTESIAN_POINT('Ctrl Pts',(14.687763706681,60.219508468545,11.2420719539717));
#24351=CARTESIAN_POINT('Ctrl Pts',(12.9596049368566,62.0329618096023,11.2420719539717));
#24352=CARTESIAN_POINT('Ctrl Pts',(8.93781550155122,64.8806780455953,11.2420719539717));
#24353=CARTESIAN_POINT('Ctrl Pts',(6.70761555076618,65.9207320587803,11.2420719539717));
#24354=CARTESIAN_POINT('Ctrl Pts',(2.51266884090362,66.9869562760048,11.2420719539717));
#24355=CARTESIAN_POINT('Ctrl Pts',(0.650501144620523,67.196435900901,11.2420719539717));
#24356=CARTESIAN_POINT('Ctrl Pts',(-1.23620418270594,67.1455081610505,11.2420719539717));
#24357=CARTESIAN_POINT('',(-14.6301462018903,47.5065545397895,11.2420719539717));
#24358=CARTESIAN_POINT('Origin',(-0.0841906418747176,47.5065545397895,11.2420719539717));
#24359=CARTESIAN_POINT('Origin',(-0.0841906418747176,47.5065545397895,9.74207195397168));
#24360=CARTESIAN_POINT('',(-14.084190850491,47.5065545397895,9.74207195397168));
#24361=CARTESIAN_POINT('Origin',(-0.0841906418747176,47.5065545397895,9.74207195397168));
#24362=CARTESIAN_POINT('',(-14.084190850491,47.5065545397895,9.74207195397168));
#24363=CARTESIAN_POINT('Origin',(-0.0841906418747176,47.5065545397895,9.74207195397168));
#24364=CARTESIAN_POINT('',(22.1538093581253,47.5065545397895,9.74207195397168));
#24365=CARTESIAN_POINT('Origin',(-0.0841906418747176,47.5065545397895,9.74207195397168));
#24366=CARTESIAN_POINT('Origin',(-0.0841906418747176,47.5065545397895,10.7420719539717));
#24367=CARTESIAN_POINT('Origin',(22.1538093581253,47.5065545397895,10.7420719539717));
#24368=CARTESIAN_POINT('Origin',(74.9158093581253,9.84966679171878,9.81102793793139));
#24369=CARTESIAN_POINT('',(74.9158093581253,-6.41420415043431,12.0829837467955));
#24370=CARTESIAN_POINT('Origin',(74.9158093581253,9.84966679171878,12.0829837467955));
#24371=CARTESIAN_POINT('',(74.9158093581253,-6.5728810406279,7.53907212906734));
#24372=CARTESIAN_POINT('',(74.9158093581253,-6.41420415043431,12.0829837467955));
#24373=CARTESIAN_POINT('Origin',(74.9158093581253,9.84966679171878,7.53907212906734));
#24374=CARTESIAN_POINT('Origin',(74.9158093581253,9.84966679171878,12.048412305362));
#24375=CARTESIAN_POINT('Origin',(74.9158093581253,-5.42420759718919,12.048412305362));
#24376=CARTESIAN_POINT('Origin',(74.9158093581253,0.635587991273147,7.53907163191338));
#24377=CARTESIAN_POINT('',(74.9158093581253,0.635587991273172,7.53907163191341));
#24378=CARTESIAN_POINT('',(74.9158093581253,2.06357419452434,7.53907195397168));
#24379=CARTESIAN_POINT('Origin',(74.9158093581253,9.84966679171878,7.53907163191341));
#24380=CARTESIAN_POINT('Origin',(74.9158093581253,9.84966679171878,7.08187163185153));
#24381=CARTESIAN_POINT('',(74.9158093581253,0.178388094325075,7.08187163185206));
#24382=CARTESIAN_POINT('Origin',(74.9158093581253,0.635588094386926,7.08187163185153));
#24383=CARTESIAN_POINT('Origin',(74.9158093581253,9.84966679171877,7.08187163185206));
#24384=CARTESIAN_POINT('Origin',(74.9158093581253,9.84966679171878,5.77694689589387));
#24385=CARTESIAN_POINT('',(74.9158093581253,0.178388094300419,4.47202215993567));
#24386=CARTESIAN_POINT('',(74.9158093581253,0.178388094300424,4.47202215993567));
#24387=CARTESIAN_POINT('Origin',(74.9158093581253,9.84966679171878,4.47202215993567));
#24388=CARTESIAN_POINT('Origin',(74.9158093581253,9.84966679171878,4.47202215993631));
#24389=CARTESIAN_POINT('Origin',(74.9158093581253,-0.278811905703725,4.47202215993631));
#24390=CARTESIAN_POINT('Origin',(74.9158093581253,9.84966679171878,4.47202215994325));
#24391=CARTESIAN_POINT('',(74.9158093581253,-3.35221190569794,4.47202215994382));
#24392=CARTESIAN_POINT('Origin',(74.9158093581253,-2.89501190568583,4.47202215994325));
#24393=CARTESIAN_POINT('Origin',(74.9158093581253,9.84966679171878,4.47202215994382));
#24394=CARTESIAN_POINT('Origin',(74.9158093581253,9.84966679171878,5.77694715787825));
#24395=CARTESIAN_POINT('',(74.9158093581253,-3.35221190568273,7.08187215581268));
#24396=CARTESIAN_POINT('',(74.9158093581253,-3.35221190564869,7.08187215581268));
#24397=CARTESIAN_POINT('Origin',(74.9158093581253,9.84966679171878,7.08187215581268));
#24398=CARTESIAN_POINT('Origin',(74.9158093581253,9.84966679171878,7.08187215579674));
#24399=CARTESIAN_POINT('',(74.9158093581253,-3.80941189097738,7.53907215685571));
#24400=CARTESIAN_POINT('Origin',(74.9158093581253,-3.80941190674168,7.08187215579674));
#24401=CARTESIAN_POINT('Origin',(74.9158093581253,9.84966679171878,7.53907215685571));
#24402=CARTESIAN_POINT('Origin',(74.9158093581253,-6.57288104062792,7.53907212906734));
#24403=CARTESIAN_POINT('',(74.9158093581253,-5.23739800591528,7.53907220618817));
#24404=CARTESIAN_POINT('',(74.9158093581253,-5.23739800591532,7.53907220618767));
#24405=CARTESIAN_POINT('',(74.9158093581253,-4.50492479774294,7.53907218088399));
#24406=CARTESIAN_POINT('Origin',(-75.0841906418747,-6.41420415043431,12.0829837467955));
#24407=CARTESIAN_POINT('',(-75.0841906418747,-6.41420415043431,12.0829837467955));
#24408=CARTESIAN_POINT('',(-75.0841906418747,-6.41420415043431,12.0829837467955));
#24409=CARTESIAN_POINT('',(-75.0841906418747,-6.5728810406279,7.53907212906734));
#24410=CARTESIAN_POINT('',(-75.0841906418747,-6.41420415043431,12.0829837467955));
#24411=CARTESIAN_POINT('',(-75.0841906418747,-6.5728810406279,7.53907212906734));
#24412=CARTESIAN_POINT('Origin',(-75.0841906418747,-5.42420759718919,12.048412305362));
#24413=CARTESIAN_POINT('Origin',(-75.0841906418747,-5.42420759718919,12.048412305362));
#24414=CARTESIAN_POINT('Origin',(-75.0841906418747,0.635587991273146,7.53907163191338));
#24415=CARTESIAN_POINT('',(-75.0841906418747,0.635587991273171,7.53907163191341));
#24416=CARTESIAN_POINT('',(-75.0841906418747,2.06357419452434,7.53907195397168));
#24417=CARTESIAN_POINT('',(-75.0841906418747,0.635587991273171,7.53907163191341));
#24418=CARTESIAN_POINT('Origin',(-75.0841906418747,0.635588094386926,7.08187163185153));
#24419=CARTESIAN_POINT('',(-75.0841906418747,0.178388094325074,7.08187163185206));
#24420=CARTESIAN_POINT('Origin',(-75.0841906418747,0.635588094386926,7.08187163185153));
#24421=CARTESIAN_POINT('',(-75.0841906418747,0.178388094325074,7.08187163185206));
#24422=CARTESIAN_POINT('Origin',(-75.0841906418747,0.178388094300424,4.47202215993567));
#24423=CARTESIAN_POINT('',(-75.0841906418747,0.178388094300418,4.47202215993567));
#24424=CARTESIAN_POINT('',(-75.0841906418747,0.178388094300424,4.47202215993567));
#24425=CARTESIAN_POINT('',(-75.0841906418747,0.178388094300418,4.47202215993567));
#24426=CARTESIAN_POINT('Origin',(-75.0841906418747,-0.278811905703726,4.47202215993631));
#24427=CARTESIAN_POINT('Origin',(-75.0841906418747,-0.278811905703726,4.47202215993631));
#24428=CARTESIAN_POINT('Origin',(-75.0841906418747,-2.89501190568583,4.47202215994325));
#24429=CARTESIAN_POINT('',(-75.0841906418747,-3.35221190569794,4.47202215994382));
#24430=CARTESIAN_POINT('Origin',(-75.0841906418747,-2.89501190568583,4.47202215994325));
#24431=CARTESIAN_POINT('',(-75.0841906418747,-3.35221190569794,4.47202215994382));
#24432=CARTESIAN_POINT('Origin',(-75.0841906418747,-3.35221190564869,7.08187215581268));
#24433=CARTESIAN_POINT('',(-75.0841906418747,-3.35221190568273,7.08187215581268));
#24434=CARTESIAN_POINT('',(-75.0841906418747,-3.35221190564869,7.08187215581268));
#24435=CARTESIAN_POINT('',(-75.0841906418747,-3.35221190568273,7.08187215581268));
#24436=CARTESIAN_POINT('Origin',(-75.0841906418747,-3.80941190674168,7.08187215579674));
#24437=CARTESIAN_POINT('',(-75.0841906418747,-3.80941189097738,7.53907215685571));
#24438=CARTESIAN_POINT('Origin',(-75.0841906418747,-3.80941190674168,7.08187215579674));
#24439=CARTESIAN_POINT('',(-75.0841906418747,-3.80941189097737,7.53907215685571));
#24440=CARTESIAN_POINT('Origin',(-75.0841906418747,-5.23739800591532,7.53907220618917));
#24441=CARTESIAN_POINT('',(-75.0841906418747,-5.23739800591529,7.53907220618817));
#24442=CARTESIAN_POINT('',(-75.0841906418747,-4.50492479774294,7.53907218088399));
#24443=CARTESIAN_POINT('',(-75.0841906418747,-5.23739800591529,7.53907220618767));
#24444=CARTESIAN_POINT('Origin',(-75.0841906418747,-6.57288104062792,7.53907212906734));
#24445=CARTESIAN_POINT('',(-75.0841906418747,-5.23739800591532,7.53907220618767));
#24446=CARTESIAN_POINT('Origin',(-75.0841906418747,9.84966679171878,9.81102793793139));
#24447=CARTESIAN_POINT('Origin',(-75.0841906418747,9.84966679171878,7.53907212906734));
#24448=CARTESIAN_POINT('Origin',(-75.0841906418747,9.84966679171878,12.0829837467955));
#24449=CARTESIAN_POINT('Origin',(-75.0841906418747,9.84966679171878,12.048412305362));
#24450=CARTESIAN_POINT('Origin',(-84.2982694423204,9.84966679171878,7.53907163191338));
#24451=CARTESIAN_POINT('Origin',(-75.0841906418747,9.84966679171878,7.53907163191341));
#24452=CARTESIAN_POINT('Origin',(-75.0841906418747,9.84966679171878,7.08187163185153));
#24453=CARTESIAN_POINT('Origin',(-75.0841906418747,9.84966679171878,7.08187163185206));
#24454=CARTESIAN_POINT('Origin',(-75.0841906418747,9.84966679171878,5.77694689589387));
#24455=CARTESIAN_POINT('Origin',(-75.0841906418747,9.84966679171878,4.47202215993567));
#24456=CARTESIAN_POINT('Origin',(-75.0841906418747,9.84966679171878,4.47202215993631));
#24457=CARTESIAN_POINT('Origin',(-75.0841906418747,9.84966679171878,4.47202215994325));
#24458=CARTESIAN_POINT('Origin',(-75.0841906418747,9.84966679171878,4.47202215994382));
#24459=CARTESIAN_POINT('Origin',(-75.0841906418747,9.84966679171878,5.77694715787825));
#24460=CARTESIAN_POINT('Origin',(-75.0841906418747,9.84966679171878,7.08187215581268));
#24461=CARTESIAN_POINT('Origin',(-75.0841906418747,9.84966679171878,7.08187215579674));
#24462=CARTESIAN_POINT('Origin',(-75.0841906418747,9.84966679171878,7.53907215685571));
#24463=CARTESIAN_POINT('Origin',(-91.5067384742214,9.84966679171878,7.53907212906734));
#24464=CARTESIAN_POINT('Origin',(-75.0841906418747,239.849666791719,9.8110279379314));
#24465=CARTESIAN_POINT('',(-75.0841906418747,256.272214624066,7.53907212906735));
#24466=CARTESIAN_POINT('Origin',(-75.0841906418747,239.849666791719,7.53907212906735));
#24467=CARTESIAN_POINT('',(-75.0841906418747,256.113537733872,12.0829837467955));
#24468=CARTESIAN_POINT('Origin',(-75.0841906418747,249.063745592165,7.53907163191339));
#24469=CARTESIAN_POINT('',(-75.0841906418747,249.063745592165,7.53907163191342));
#24470=CARTESIAN_POINT('',(-75.0841906418747,247.635759388913,7.53907195397169));
#24471=CARTESIAN_POINT('Origin',(-75.0841906418747,239.849666791719,7.53907211011616));
#24472=CARTESIAN_POINT('Origin',(-75.0841906418747,239.849666791719,7.53907163191342));
#24473=CARTESIAN_POINT('Origin',(-75.0841906418747,239.849666791719,7.08187163185154));
#24474=CARTESIAN_POINT('',(-75.0841906418747,249.520945489113,7.08187163185207));
#24475=CARTESIAN_POINT('Origin',(-75.0841906418747,249.063745489051,7.08187163185154));
#24476=CARTESIAN_POINT('Origin',(-75.0841906418747,239.849666791719,7.08187163185207));
#24477=CARTESIAN_POINT('Origin',(-75.0841906418747,239.849666791719,5.77694689589388));
#24478=CARTESIAN_POINT('',(-75.0841906418747,249.520945489137,4.47202215993568));
#24479=CARTESIAN_POINT('',(-75.0841906418747,249.520945489137,4.47202215993568));
#24480=CARTESIAN_POINT('Origin',(-75.0841906418747,239.849666791719,4.47202215993568));
#24481=CARTESIAN_POINT('Origin',(-75.0841906418747,239.849666791719,4.47202215993632));
#24482=CARTESIAN_POINT('Origin',(-75.0841906418747,249.978145489142,4.47202215993632));
#24483=CARTESIAN_POINT('Origin',(-75.0841906418747,239.849666791719,4.47202215994326));
#24484=CARTESIAN_POINT('',(-75.0841906418747,253.051545489136,4.47202215994383));
#24485=CARTESIAN_POINT('Origin',(-75.0841906418747,239.849666791719,4.47202215994383));
#24486=CARTESIAN_POINT('Origin',(-75.0841906418747,252.594345489124,4.47202215994326));
#24487=CARTESIAN_POINT('Origin',(-75.0841906418747,239.849666791719,5.77694715787826));
#24488=CARTESIAN_POINT('',(-75.0841906418747,253.051545489121,7.08187215581269));
#24489=CARTESIAN_POINT('Origin',(-75.0841906418747,239.849666791719,7.08187215581269));
#24490=CARTESIAN_POINT('',(-75.0841906418747,253.051545489086,7.08187215581269));
#24491=CARTESIAN_POINT('Origin',(-75.0841906418747,239.849666791719,7.08187215579675));
#24492=CARTESIAN_POINT('',(-75.0841906418747,253.508745474415,7.53907215685572));
#24493=CARTESIAN_POINT('Origin',(-75.0841906418747,239.849666791719,7.53907215685572));
#24494=CARTESIAN_POINT('Origin',(-75.0841906418747,253.508745490179,7.08187215579675));
#24495=CARTESIAN_POINT('Origin',(-75.0841906418747,256.272214624066,7.53907212906735));
#24496=CARTESIAN_POINT('',(-75.0841906418747,254.936731589353,7.53907220618818));
#24497=CARTESIAN_POINT('',(-75.0841906418747,254.936731589353,7.53907220618768));
#24498=CARTESIAN_POINT('',(-75.0841906418747,254.204258381181,7.539072180884));
#24499=CARTESIAN_POINT('Origin',(74.9158093581253,256.113537733872,12.0829837467955));
#24500=CARTESIAN_POINT('',(74.9158093581253,256.272214624066,7.53907212906735));
#24501=CARTESIAN_POINT('',(74.9158093581253,256.113537733872,12.0829837467955));
#24502=CARTESIAN_POINT('Origin',(74.9158093581253,255.123541180627,12.048412305362));
#24503=CARTESIAN_POINT('',(74.9158093581253,255.123541180719,13.039012305362));
#24504=CARTESIAN_POINT('Origin',(74.9158093581253,255.123541180627,12.048412305362));
#24505=CARTESIAN_POINT('Origin',(74.9158093581253,253.786343097813,13.0390123051536));
#24506=CARTESIAN_POINT('Origin',(74.9158093581253,249.063745592165,7.53907163191339));
#24507=CARTESIAN_POINT('',(74.9158093581253,249.063745592165,7.53907163191342));
#24508=CARTESIAN_POINT('',(74.9158093581253,247.635759388913,7.53907195397169));
#24509=CARTESIAN_POINT('',(74.9158093581253,249.063745592165,7.53907163191342));
#24510=CARTESIAN_POINT('Origin',(74.9158093581253,249.063745489051,7.08187163185154));
#24511=CARTESIAN_POINT('',(74.9158093581253,249.520945489113,7.08187163185207));
#24512=CARTESIAN_POINT('Origin',(74.9158093581253,249.063745489051,7.08187163185154));
#24513=CARTESIAN_POINT('',(74.9158093581253,249.520945489113,7.08187163185207));
#24514=CARTESIAN_POINT('Origin',(74.9158093581253,249.520945489137,4.47202215993568));
#24515=CARTESIAN_POINT('',(74.9158093581253,249.520945489137,4.47202215993568));
#24516=CARTESIAN_POINT('',(74.9158093581253,249.520945489137,4.47202215993568));
#24517=CARTESIAN_POINT('',(74.9158093581253,249.520945489137,4.47202215993568));
#24518=CARTESIAN_POINT('Origin',(74.9158093581253,249.978145489142,4.47202215993632));
#24519=CARTESIAN_POINT('Origin',(74.9158093581253,249.978145489142,4.47202215993632));
#24520=CARTESIAN_POINT('Origin',(74.9158093581253,252.594345489124,4.47202215994326));
#24521=CARTESIAN_POINT('',(74.9158093581253,253.051545489136,4.47202215994383));
#24522=CARTESIAN_POINT('Origin',(74.9158093581253,253.051545489086,7.08187215581269));
#24523=CARTESIAN_POINT('',(74.9158093581253,253.051545489121,7.08187215581269));
#24524=CARTESIAN_POINT('Origin',(74.9158093581253,253.508745490179,7.08187215579675));
#24525=CARTESIAN_POINT('',(74.9158093581253,253.508745474415,7.53907215685572));
#24526=CARTESIAN_POINT('Origin',(74.9158093581253,254.936731589353,7.53907220618918));
#24527=CARTESIAN_POINT('',(74.9158093581253,254.936731589353,7.53907220618768));
#24528=CARTESIAN_POINT('Origin',(74.9158093581253,256.272214624066,7.53907212906735));
#24529=CARTESIAN_POINT('Origin',(74.9158093581253,239.849666791719,12.048412305362));
#24530=CARTESIAN_POINT('Origin',(84.1298881585709,239.849666791719,7.53907163191339));
#24531=CARTESIAN_POINT('Origin',(74.9158093581253,239.849666791719,7.53907163191342));
#24532=CARTESIAN_POINT('Origin',(74.9158093581253,239.849666791719,7.08187163185154));
#24533=CARTESIAN_POINT('Origin',(74.9158093581253,239.849666791719,7.08187163185207));
#24534=CARTESIAN_POINT('Origin',(74.9158093581253,239.849666791719,5.77694689589388));
#24535=CARTESIAN_POINT('Origin',(74.9158093581253,239.849666791719,4.47202215993568));
#24536=CARTESIAN_POINT('Origin',(74.9158093581253,239.849666791719,4.47202215993632));
#24537=CARTESIAN_POINT('Origin',(-75.0841906418747,239.849666791719,24.5420719539717));
#24538=CARTESIAN_POINT('Origin',(-75.0841906418747,239.849666791719,18.268918682538));
#24539=CARTESIAN_POINT('Ctrl Pts',(14.8984170099646,189.52701777516,26.0148200182627));
#24540=CARTESIAN_POINT('Ctrl Pts',(14.7955000920207,189.525969495288,26.0946922224497));
#24541=CARTESIAN_POINT('Ctrl Pts',(14.6637889774563,189.506641185913,26.2154057953397));
#24542=CARTESIAN_POINT('Ctrl Pts',(14.4416335498075,189.435010723747,26.4588915238808));
#24543=CARTESIAN_POINT('Ctrl Pts',(14.2083489850198,189.288086882048,26.786588930235));
#24544=CARTESIAN_POINT('Ctrl Pts',(14.0402469946333,189.039263373996,27.1566175286165));
#24545=CARTESIAN_POINT('Ctrl Pts',(13.9700956934881,188.739041401202,27.4817864857755));
#24546=CARTESIAN_POINT('Ctrl Pts',(13.9704903706896,188.552167427084,27.6424825685442));
#24547=CARTESIAN_POINT('Ctrl Pts',(13.9864427296431,188.442031906498,27.7223606682941));
#24548=CARTESIAN_POINT('Ctrl Pts',(14.7614793262249,189.649517077835,26.2078840595993));
#24549=CARTESIAN_POINT('Ctrl Pts',(14.6769641047878,189.63160886098,26.2972570569259));
#24550=CARTESIAN_POINT('Ctrl Pts',(14.5701933149259,189.590112328001,26.4241717319418));
#24551=CARTESIAN_POINT('Ctrl Pts',(14.3916022444585,189.479866541282,26.6673120557496));
#24552=CARTESIAN_POINT('Ctrl Pts',(14.2057789369779,189.290667330799,26.9759330701969));
#24553=CARTESIAN_POINT('Ctrl Pts',(14.0721490343681,189.010057678307,27.3029689296436));
#24554=CARTESIAN_POINT('Ctrl Pts',(14.0169003603928,188.695822736577,27.5802303468442));
#24555=CARTESIAN_POINT('Ctrl Pts',(14.0184172483991,188.507986884681,27.7142820007759));
#24556=CARTESIAN_POINT('Ctrl Pts',(14.0326235462599,188.399677818289,27.7804130645737));
#24557=CARTESIAN_POINT('Ctrl Pts',(14.5876414343942,189.80502591413,26.7207785718622));
#24558=CARTESIAN_POINT('Ctrl Pts',(14.5406142723138,189.753077534711,26.8058096889729));
#24559=CARTESIAN_POINT('Ctrl Pts',(14.4805703427469,189.670052800662,26.9178847593535));
#24560=CARTESIAN_POINT('Ctrl Pts',(14.3775404666259,189.492540772554,27.1181528892242));
#24561=CARTESIAN_POINT('Ctrl Pts',(14.265394639694,189.237071438395,27.3521357027314));
#24562=CARTESIAN_POINT('Ctrl Pts',(14.1754333426847,188.915359370808,27.577382534951));
#24563=CARTESIAN_POINT('Ctrl Pts',(14.1308828166205,188.590568581186,27.7577925177618));
#24564=CARTESIAN_POINT('Ctrl Pts',(14.1267903314235,188.408099134623,27.8421071533697));
#24565=CARTESIAN_POINT('Ctrl Pts',(14.1341374048954,188.3065758082,27.8830644834424));
#24566=CARTESIAN_POINT('Ctrl Pts',(14.7242237350578,189.682844526109,27.4725165699517));
#24567=CARTESIAN_POINT('Ctrl Pts',(14.7008124309881,189.610167554726,27.5151719530558));
#24568=CARTESIAN_POINT('Ctrl Pts',(14.6660251642285,189.504702222415,27.5691393356569));
#24569=CARTESIAN_POINT('Ctrl Pts',(14.5966201209172,189.296375626186,27.6620617489919));
#24570=CARTESIAN_POINT('Ctrl Pts',(14.5048777966571,189.020365879315,27.7653992007243));
#24571=CARTESIAN_POINT('Ctrl Pts',(14.4060801079848,188.703702542493,27.8592160525895));
#24572=CARTESIAN_POINT('Ctrl Pts',(14.3308670634849,188.40589497419,27.9317626452235));
#24573=CARTESIAN_POINT('Ctrl Pts',(14.3018158998042,188.246804325391,27.9649021552928));
#24574=CARTESIAN_POINT('Ctrl Pts',(14.2925812037686,188.161261303539,27.9808642701508));
#24575=CARTESIAN_POINT('Ctrl Pts',(15.099995523847,189.346693217689,27.9399876268148));
#24576=CARTESIAN_POINT('Ctrl Pts',(15.0715279731617,189.279632346034,27.9481709009865));
#24577=CARTESIAN_POINT('Ctrl Pts',(15.0271291271453,189.182713946945,27.9583666456522));
#24578=CARTESIAN_POINT('Ctrl Pts',(14.9351337237959,188.993194144345,27.9756160597934));
#24579=CARTESIAN_POINT('Ctrl Pts',(14.8082465669459,188.745555942919,27.9943759204892));
#24580=CARTESIAN_POINT('Ctrl Pts',(14.6617065411325,188.469065584795,28.0109066415936));
#24581=CARTESIAN_POINT('Ctrl Pts',(14.5342789586532,188.218053457335,28.0234338145793));
#24582=CARTESIAN_POINT('Ctrl Pts',(14.4737881661232,188.088334802886,28.0290893913685));
#24583=CARTESIAN_POINT('Ctrl Pts',(14.4458843539065,188.02066147332,28.0317913833682));
#24584=CARTESIAN_POINT('Ctrl Pts',(15.3973755759735,189.080668217277,28.0420721027169));
#24585=CARTESIAN_POINT('Ctrl Pts',(15.3577306409968,189.024469362078,28.0420427584553));
#24586=CARTESIAN_POINT('Ctrl Pts',(15.2977560032632,188.941396532558,28.0420491149534));
#24587=CARTESIAN_POINT('Ctrl Pts',(15.1766880788689,188.776839931006,28.042004354611));
#24588=CARTESIAN_POINT('Ctrl Pts',(15.0134649060133,188.55960151867,28.0420025462972));
#24589=CARTESIAN_POINT('Ctrl Pts',(14.8273667626536,188.316999869762,28.0420262968299));
#24590=CARTESIAN_POINT('Ctrl Pts',(14.6620594576798,188.100056116195,28.0420392564441));
#24591=CARTESIAN_POINT('Ctrl Pts',(14.580320630401,187.990169735988,28.0420748751766));
#24592=CARTESIAN_POINT('Ctrl Pts',(14.5402773385318,187.934090273694,28.0420719104566));
#24593=CARTESIAN_POINT('Ctrl Pts',(15.5462993446693,188.947446614458,28.0420719539717));
#24594=CARTESIAN_POINT('Ctrl Pts',(15.5009659031078,188.896769771519,28.0420719539717));
#24595=CARTESIAN_POINT('Ctrl Pts',(15.4331496838448,188.82066710062,28.0420719539717));
#24596=CARTESIAN_POINT('Ctrl Pts',(15.2974130305923,188.668709191514,28.0420719539717));
#24597=CARTESIAN_POINT('Ctrl Pts',(15.1159772479759,188.466709408299,28.0420719539717));
#24598=CARTESIAN_POINT('Ctrl Pts',(14.9101281113814,188.241027745903,28.0420719539717));
#24599=CARTESIAN_POINT('Ctrl Pts',(14.7259041823397,188.041097926027,28.0420719539717));
#24600=CARTESIAN_POINT('Ctrl Pts',(14.6335898191566,187.941084484477,28.0420719539717));
#24601=CARTESIAN_POINT('Ctrl Pts',(14.5874748252086,187.890803761985,28.0420719539717));
#24602=CARTESIAN_POINT('Ctrl Pts',(14.0236724949746,33.7865212277792,27.7284666277738));
#24603=CARTESIAN_POINT('Ctrl Pts',(11.9689227505672,31.6036660097894,27.6850216774092));
#24604=CARTESIAN_POINT('Ctrl Pts',(6.85293556313884,28.2209840853537,27.5987142129411));
#24605=CARTESIAN_POINT('Ctrl Pts',(-2.23035553992491,27.0383779981351,27.4705263344375));
#24606=CARTESIAN_POINT('Ctrl Pts',(-10.877184031706,29.9168000600656,27.3432779352721));
#24607=CARTESIAN_POINT('Ctrl Pts',(-18.1633760130995,36.9266298856539,27.2026633037245));
#24608=CARTESIAN_POINT('Ctrl Pts',(-20.7626228180496,45.7951978552355,27.0766801476899));
#24609=CARTESIAN_POINT('Ctrl Pts',(-19.4960778836724,53.6403334502209,26.9649226981727));
#24610=CARTESIAN_POINT('Ctrl Pts',(-16.0441689974711,60.8027552071768,26.8532557317793));
#24611=CARTESIAN_POINT('Ctrl Pts',(-9.65531680741929,65.9269708640783,26.7416307908836));
#24612=CARTESIAN_POINT('Ctrl Pts',(0.0182399877207236,68.2458909620473,
26.6019248330157));
#24613=CARTESIAN_POINT('Ctrl Pts',(8.04177500384554,66.563688261402,26.4899253966819));
#24614=CARTESIAN_POINT('Ctrl Pts',(15.9776979239329,60.509860604934,26.3493721295694));
#24615=CARTESIAN_POINT('Ctrl Pts',(20.2140457351783,52.2586976726332,26.2222462935264));
#24616=CARTESIAN_POINT('Ctrl Pts',(19.6717885437526,42.0802250981599,26.0797604780507));
#24617=CARTESIAN_POINT('Ctrl Pts',(16.6979562202373,36.721544303667,25.9934113007504));
#24618=CARTESIAN_POINT('Ctrl Pts',(14.679182254991,34.5043064555397,25.9499409587921));
#24619=CARTESIAN_POINT('Ctrl Pts',(14.0698161732635,33.744447511634,27.7854520464947));
#24620=CARTESIAN_POINT('Ctrl Pts',(12.0095965437145,31.5534093765939,27.749499194507));
#24621=CARTESIAN_POINT('Ctrl Pts',(6.87691356485511,28.1582607137997,27.6777192948212));
#24622=CARTESIAN_POINT('Ctrl Pts',(-2.23674161280848,26.9748870413287,27.5699949616826));
#24623=CARTESIAN_POINT('Ctrl Pts',(-10.907364036982,29.8686219163312,27.4618617749427));
#24624=CARTESIAN_POINT('Ctrl Pts',(-18.2044463356021,36.904920460905,27.3409429745054));
#24625=CARTESIAN_POINT('Ctrl Pts',(-20.7946779258659,45.7947733196253,27.2309583534246));
#24626=CARTESIAN_POINT('Ctrl Pts',(-19.5125690019246,53.6465881808169,27.1319749701208));
#24627=CARTESIAN_POINT('Ctrl Pts',(-16.0442984225008,60.8066142797259,27.0320226345671));
#24628=CARTESIAN_POINT('Ctrl Pts',(-9.64483190139866,65.9140601173109,26.9304765259047));
#24629=CARTESIAN_POINT('Ctrl Pts',(0.0214186040077546,68.2048152139512,
26.80079223854));
#24630=CARTESIAN_POINT('Ctrl Pts',(8.01976090212973,66.5026016618786,26.6946677685737));
#24631=CARTESIAN_POINT('Ctrl Pts',(15.9053998621443,60.4469469058016,26.5577991303659));
#24632=CARTESIAN_POINT('Ctrl Pts',(20.0883177561642,52.2239971101054,26.4303238780906));
#24633=CARTESIAN_POINT('Ctrl Pts',(19.5080694193499,42.1230077083688,26.2803993392911));
#24634=CARTESIAN_POINT('Ctrl Pts',(16.5375322827463,36.8284945465974,26.1846390277437));
#24635=CARTESIAN_POINT('Ctrl Pts',(14.5300768439442,34.644526264759,26.1340710645346));
#24636=CARTESIAN_POINT('Ctrl Pts',(14.1710358450381,33.6521556117145,27.8861745559325));
#24637=CARTESIAN_POINT('Ctrl Pts',(12.1004369592196,31.4416876411411,27.8639230428968));
#24638=CARTESIAN_POINT('Ctrl Pts',(6.93355945298059,28.0140602645206,27.8191332817148));
#24639=CARTESIAN_POINT('Ctrl Pts',(-2.25063145089609,26.817887579917,27.7507515788885));
#24640=CARTESIAN_POINT('Ctrl Pts',(-10.9869211102363,29.7370382590749,27.6808593547839));
#24641=CARTESIAN_POINT('Ctrl Pts',(-18.3305053595415,36.832596012139,27.6011693761513));
#24642=CARTESIAN_POINT('Ctrl Pts',(-20.9219679471682,45.7865496019756,27.5269272652007));
#24643=CARTESIAN_POINT('Ctrl Pts',(-19.6145754559129,53.6799207999928,27.458542625494));
#24644=CARTESIAN_POINT('Ctrl Pts',(-16.1099554047717,60.8664414228928,27.3883584377578));
#24645=CARTESIAN_POINT('Ctrl Pts',(-9.66869204541688,65.9711213381295,27.3151927487467));
#24646=CARTESIAN_POINT('Ctrl Pts',(0.0272619506984386,68.228936814464,27.2189378017915));
#24647=CARTESIAN_POINT('Ctrl Pts',(8.02072147938084,66.4874281291098,27.1375997149289));
#24648=CARTESIAN_POINT('Ctrl Pts',(15.859072202647,60.4005078949193,27.0285536291019));
#24649=CARTESIAN_POINT('Ctrl Pts',(19.969695288328,52.1847324062995,26.9226854019781));
#24650=CARTESIAN_POINT('Ctrl Pts',(19.3143537761883,42.168883698258,26.7899807969569));
#24651=CARTESIAN_POINT('Ctrl Pts',(16.3288491784159,36.9654438740882,26.6990132427093));
#24652=CARTESIAN_POINT('Ctrl Pts',(14.3284874993731,34.8341023454523,26.64870901924));
#24653=CARTESIAN_POINT('Ctrl Pts',(14.3285835934994,33.5085038809925,27.98207125249));
#24654=CARTESIAN_POINT('Ctrl Pts',(12.2449863930967,31.2649165043303,27.9734029448689));
#24655=CARTESIAN_POINT('Ctrl Pts',(7.0297696195155,27.7765772151501,27.9558594403021));
#24656=CARTESIAN_POINT('Ctrl Pts',(-2.27192986604773,26.5377028729396,27.9287768109065));
#24657=CARTESIAN_POINT('Ctrl Pts',(-11.138164825726,29.4786474132047,27.9007715612198));
#24658=CARTESIAN_POINT('Ctrl Pts',(-18.6026283837547,36.6674574364681,27.8684421508112));
#24659=CARTESIAN_POINT('Ctrl Pts',(-21.2438104926015,45.7573565152901,27.837863009624));
#24660=CARTESIAN_POINT('Ctrl Pts',(-19.9200319417914,53.7752871511738,27.8092858650869));
#24661=CARTESIAN_POINT('Ctrl Pts',(-16.3617224542841,61.076085064041,27.779656480737));
#24662=CARTESIAN_POINT('Ctrl Pts',(-9.81680224742154,66.2598781845706,27.7482909005376));
#24663=CARTESIAN_POINT('Ctrl Pts',(0.0320239504203696,68.5450697731965,
27.7062589087844));
#24664=CARTESIAN_POINT('Ctrl Pts',(8.14485573361681,66.7654468245795,27.6700886669789));
#24665=CARTESIAN_POINT('Ctrl Pts',(16.0841843584794,60.5740825921699,27.6204655179351));
#24666=CARTESIAN_POINT('Ctrl Pts',(20.2261382308964,52.2334980788661,27.5711728963609));
#24667=CARTESIAN_POINT('Ctrl Pts',(19.519810481009,42.1003761674528,27.5071717976487));
#24668=CARTESIAN_POINT('Ctrl Pts',(16.4734268758522,36.8627379787775,27.4617570411087));
#24669=CARTESIAN_POINT('Ctrl Pts',(14.4415745946573,34.727754421426,27.4359490028499));
#24670=CARTESIAN_POINT('Ctrl Pts',(14.4808432565026,33.3696738163094,28.0319958439914));
#24671=CARTESIAN_POINT('Ctrl Pts',(12.3860963896428,31.0927900817682,28.0305289246417));
#24672=CARTESIAN_POINT('Ctrl Pts',(7.12638666312792,27.5412053941493,28.0275511588386));
#24673=CARTESIAN_POINT('Ctrl Pts',(-2.29231874721607,26.2505358220569,28.0229228788056));
#24674=CARTESIAN_POINT('Ctrl Pts',(-11.2970134202636,29.204011723969,28.0181037116596));
#24675=CARTESIAN_POINT('Ctrl Pts',(-18.9013659035582,36.4829392293738,28.0125004355398));
#24676=CARTESIAN_POINT('Ctrl Pts',(-21.6142405265756,45.7210822467237,28.0071547554057));
#24677=CARTESIAN_POINT('Ctrl Pts',(-20.2868517365029,53.8885871339241,28.0021182800703));
#24678=CARTESIAN_POINT('Ctrl Pts',(-16.6792704793869,61.3362136979293,27.9968683262518));
#24679=CARTESIAN_POINT('Ctrl Pts',(-10.0162908608875,66.6395881166384,27.9912621209145));
#24680=CARTESIAN_POINT('Ctrl Pts',(0.0339624022530766,68.9943942261416,
27.9836823757774));
#24681=CARTESIAN_POINT('Ctrl Pts',(8.32883609222616,67.1935633596201,27.9770920922186));
#24682=CARTESIAN_POINT('Ctrl Pts',(16.4625834030528,60.8759529366962,27.9679548191097));
#24683=CARTESIAN_POINT('Ctrl Pts',(20.7204537158517,52.3439192699697,27.958772481));
#24684=CARTESIAN_POINT('Ctrl Pts',(20.0146849763707,41.9543674882189,27.9466661441089));
#24685=CARTESIAN_POINT('Ctrl Pts',(16.8968093218057,36.5739448869758,27.9379105620262));
#24686=CARTESIAN_POINT('Ctrl Pts',(14.8130848448046,34.3783834895934,27.9329149284649));
#24687=CARTESIAN_POINT('Ctrl Pts',(14.5745452847883,33.2842364891063,28.0420719539717));
#24688=CARTESIAN_POINT('Ctrl Pts',(12.4732845168744,30.9865455759697,28.04207341623));
#24689=CARTESIAN_POINT('Ctrl Pts',(7.18674640074738,27.3949054456795,28.0420715705244));
#24690=CARTESIAN_POINT('Ctrl Pts',(-2.30482033729656,26.0697356603289,28.042070072263));
#24691=CARTESIAN_POINT('Ctrl Pts',(-11.3979346447814,29.0287705588771,28.0420728728056));
#24692=CARTESIAN_POINT('Ctrl Pts',(-19.0941925764323,36.3631208631959,28.0420696702933));
#24693=CARTESIAN_POINT('Ctrl Pts',(-21.8572125656484,45.696711243759,28.0420722293169));
#24694=CARTESIAN_POINT('Ctrl Pts',(-20.5307863725461,53.9636841084575,28.0420705324441));
#24695=CARTESIAN_POINT('Ctrl Pts',(-16.8936572278177,61.5109698387586,28.042073435293));
#24696=CARTESIAN_POINT('Ctrl Pts',(-10.153528848602,66.8991104944191,28.042066735269));
#24697=CARTESIAN_POINT('Ctrl Pts',(0.0344125224618396,69.3081122091564,
28.0420770345047));
#24698=CARTESIAN_POINT('Ctrl Pts',(8.45871572740729,67.4985813134066,28.0420679352463));
#24699=CARTESIAN_POINT('Ctrl Pts',(16.7377284448762,61.097042456542,28.0420713857731));
#24700=CARTESIAN_POINT('Ctrl Pts',(21.090055388289,52.4287965495825,28.0420714307884));
#24701=CARTESIAN_POINT('Ctrl Pts',(20.3989904555584,41.8432281512104,28.0420771830826));
#24702=CARTESIAN_POINT('Ctrl Pts',(17.2344751342684,36.3446096415321,28.0420548307299));
#24703=CARTESIAN_POINT('Ctrl Pts',(15.1134101324165,34.0959554124563,28.0420719539717));
#24704=CARTESIAN_POINT('Ctrl Pts',(14.6213972252245,33.2415169809122,28.0420719539717));
#24705=CARTESIAN_POINT('Ctrl Pts',(12.5168800472132,30.9334212738342,28.0420719539717));
#24706=CARTESIAN_POINT('Ctrl Pts',(7.21692758332251,27.3217535043289,28.0420719539717));
#24707=CARTESIAN_POINT('Ctrl Pts',(-2.31106826361466,25.9793297582475,28.0420719539717));
#24708=CARTESIAN_POINT('Ctrl Pts',(-11.448400185367,28.9411396480467,28.0420719539717));
#24709=CARTESIAN_POINT('Ctrl Pts',(-19.1906177851157,36.3031981225241,28.0420719539717));
#24710=CARTESIAN_POINT('Ctrl Pts',(-21.9787253353107,45.6845191206141,28.0420719539717));
#24711=CARTESIAN_POINT('Ctrl Pts',(-20.6527922452332,54.0012385012113,28.0420719539717));
#24712=CARTESIAN_POINT('Ctrl Pts',(-17.0008897089549,61.5983772223307,28.0420719539717));
#24713=CARTESIAN_POINT('Ctrl Pts',(-10.2221971139497,67.0289219962855,28.0420719539717));
#24714=CARTESIAN_POINT('Ctrl Pts',(0.0346429934783896,69.4650684569291,
28.0420719539717));
#24715=CARTESIAN_POINT('Ctrl Pts',(8.52368061170373,67.651211359273,28.0420719539717));
#24716=CARTESIAN_POINT('Ctrl Pts',(16.8754127453913,61.2076960933016,28.0420719539717));
#24717=CARTESIAN_POINT('Ctrl Pts',(21.2750698978934,52.4713137795401,28.0420719539717));
#24718=CARTESIAN_POINT('Ctrl Pts',(20.5914200268883,41.7875727605728,28.0420719539717));
#24719=CARTESIAN_POINT('Ctrl Pts',(17.4035997457379,36.2298630419407,28.0420719539717));
#24720=CARTESIAN_POINT('Ctrl Pts',(15.2638307216205,33.9544988001659,28.0420719539717));
#24721=CARTESIAN_POINT('Origin',(14.6201181423756,33.2401427515417,26.8413012790154));
#24722=CARTESIAN_POINT('Ctrl Pts',(14.8966646328792,34.8408658471261,26.0163456895423));
#24723=CARTESIAN_POINT('Ctrl Pts',(14.8708333233375,34.8640722014449,26.0531197468905));
#24724=CARTESIAN_POINT('Ctrl Pts',(14.8468370963721,34.8856301431019,26.0920223699764));
#24725=CARTESIAN_POINT('Ctrl Pts',(14.8016663157232,34.9262116036856,26.1752874129718));
#24726=CARTESIAN_POINT('Ctrl Pts',(14.7806657589678,34.9450788319538,26.2198172257435));
#24727=CARTESIAN_POINT('Ctrl Pts',(14.7430512931852,34.978872869962,26.3122163306568));
#24728=CARTESIAN_POINT('Ctrl Pts',(14.7264369103854,34.9938001068176,26.3600868017401));
#24729=CARTESIAN_POINT('Ctrl Pts',(14.6983464390015,35.0190385163446,26.4570494924429));
#24730=CARTESIAN_POINT('Ctrl Pts',(14.6868122735488,35.0294018687273,26.5057614190323));
#24731=CARTESIAN_POINT('Ctrl Pts',(14.6706905977541,35.043887038652,26.5928196129147));
#24732=CARTESIAN_POINT('Ctrl Pts',(14.6651030651663,35.0489073719793,26.6308687191922));
#24733=CARTESIAN_POINT('Ctrl Pts',(14.655501314563,35.0575339827532,26.7195791145088));
#24734=CARTESIAN_POINT('Ctrl Pts',(14.6525293682584,35.0602036525934,26.7704526292022));
#24735=CARTESIAN_POINT('Ctrl Pts',(14.6518337554038,35.0608279463706,26.8363410149794));
#24736=CARTESIAN_POINT('Ctrl Pts',(14.6518823227453,35.0607841532931,26.8511738972276));
#24737=CARTESIAN_POINT('Ctrl Pts',(14.653002615536,35.0597769403227,26.9168933300783));
#24738=CARTESIAN_POINT('Ctrl Pts',(14.6562638254622,35.0568464186543,26.9675649459745));
#24739=CARTESIAN_POINT('Ctrl Pts',(14.6675924101822,35.0466676368273,27.0695961621375));
#24740=CARTESIAN_POINT('Ctrl Pts',(14.6758189403047,35.0392763964006,27.1209220772472));
#24741=CARTESIAN_POINT('Ctrl Pts',(14.6971047205293,35.0201524483887,27.2218245224581));
#24742=CARTESIAN_POINT('Ctrl Pts',(14.7101641532834,35.0084195760756,27.2714023367314));
#24743=CARTESIAN_POINT('Ctrl Pts',(14.7411871163225,34.9805481253601,27.3683890435697));
#24744=CARTESIAN_POINT('Ctrl Pts',(14.7590799878192,34.9644730084259,27.4154709986381));
#24745=CARTESIAN_POINT('Ctrl Pts',(14.7989036396273,34.9286947241528,27.5047140647476));
#24746=CARTESIAN_POINT('Ctrl Pts',(14.8207214543623,34.9090930550385,27.5469704669262));
#24747=CARTESIAN_POINT('Ctrl Pts',(14.8682893743873,34.8663569984575,27.6274789109697));
#24748=CARTESIAN_POINT('Ctrl Pts',(14.8940401305805,34.8432220244927,27.6657317790955));
#24749=CARTESIAN_POINT('Ctrl Pts',(14.949154384534,34.793706655658,27.7377572182315));
#24750=CARTESIAN_POINT('Ctrl Pts',(14.9783467375842,34.7674799941544,27.771302863918));
#24751=CARTESIAN_POINT('Ctrl Pts',(15.0395888427817,34.7124597998067,27.8330541863158));
#24752=CARTESIAN_POINT('Ctrl Pts',(15.0716392667945,34.6836656614249,27.861260663443));
#24753=CARTESIAN_POINT('Ctrl Pts',(15.1390763728466,34.6230800311011,27.9124901610748));
#24754=CARTESIAN_POINT('Ctrl Pts',(15.1745268892284,34.5912311861004,27.9353679173237));
#24755=CARTESIAN_POINT('Ctrl Pts',(15.2462447741862,34.5268004702201,27.974067848147));
#24756=CARTESIAN_POINT('Ctrl Pts',(15.2822206370468,34.4944804403053,27.9900044789578));
#24757=CARTESIAN_POINT('Ctrl Pts',(15.3551780942922,34.4289383229251,28.0156536650003));
#24758=CARTESIAN_POINT('Ctrl Pts',(15.3921567075344,34.3957189050047,28.0253870865005));
#24759=CARTESIAN_POINT('Ctrl Pts',(15.464902003674,34.3303707278435,28.0382003366129));
#24760=CARTESIAN_POINT('Ctrl Pts',(15.5006346880374,34.298272408806,28.0415946521513));
#24761=CARTESIAN_POINT('Ctrl Pts',(15.5390950442697,34.2637250166505,28.0420563104602));
#24762=CARTESIAN_POINT('Ctrl Pts',(15.5416898540849,34.2613942089843,28.0420719182692));
#24763=CARTESIAN_POINT('Ctrl Pts',(15.5442847524831,34.2590633276419,28.0420719539717));
#24764=CARTESIAN_POINT('Ctrl Pts',(14.8977435514578,34.8409228263459,26.0154386710372));
#24765=CARTESIAN_POINT('Ctrl Pts',(14.7950720057308,34.8398177436821,26.0951882849441));
#24766=CARTESIAN_POINT('Ctrl Pts',(14.6194984540858,34.8142433714275,26.2559660346807));
#24767=CARTESIAN_POINT('Ctrl Pts',(14.341969507059,34.7038558542213,26.5814104872693));
#24768=CARTESIAN_POINT('Ctrl Pts',(14.1216012677593,34.5028028518226,26.9516169580095));
#24769=CARTESIAN_POINT('Ctrl Pts',(13.9817758785763,34.1804781427803,27.3606067634872));
#24770=CARTESIAN_POINT('Ctrl Pts',(13.9626860985371,33.9215487928002,27.6020123171638));
#24771=CARTESIAN_POINT('Ctrl Pts',(13.986252133572,33.7574354902225,27.7212092396033));
#24772=CARTESIAN_POINT('Ctrl Pts',(14.7609863681671,34.9632586418741,26.2085264965572));
#24773=CARTESIAN_POINT('Ctrl Pts',(14.6766728983501,34.9453352372749,26.2977306576274));
#24774=CARTESIAN_POINT('Ctrl Pts',(14.5343320374126,34.8902134641987,26.4668079003623));
#24775=CARTESIAN_POINT('Ctrl Pts',(14.3119905758811,34.730969452961,26.7860366051151));
#24776=CARTESIAN_POINT('Ctrl Pts',(14.1368504796939,34.4890888017625,27.1236537018435));
#24777=CARTESIAN_POINT('Ctrl Pts',(14.0258069861863,34.1398911549513,27.4786059019366));
#24778=CARTESIAN_POINT('Ctrl Pts',(14.0114514952977,33.8764879677832,27.6807487381609));
#24779=CARTESIAN_POINT('Ctrl Pts',(14.0324457472829,33.7150662557321,27.779444448029));
#24780=CARTESIAN_POINT('Ctrl Pts',(14.5873813804767,35.1185565738571,26.721284071211));
#24781=CARTESIAN_POINT('Ctrl Pts',(14.5404605497608,35.0666817749388,26.8061308742472));
#24782=CARTESIAN_POINT('Ctrl Pts',(14.4603751941342,34.9562159176184,26.95539125015));
#24783=CARTESIAN_POINT('Ctrl Pts',(14.3307675316852,34.7143720889372,27.2118028470645));
#24784=CARTESIAN_POINT('Ctrl Pts',(14.2203989549986,34.4132012128338,27.4557973516525));
#24785=CARTESIAN_POINT('Ctrl Pts',(14.140696444194,34.0339268060726,27.6932822284691));
#24786=CARTESIAN_POINT('Ctrl Pts',(14.1232279328179,33.773233611563,27.82131568456));
#24787=CARTESIAN_POINT('Ctrl Pts',(14.1340472161418,33.6218763943459,27.8824548363761));
#24788=CARTESIAN_POINT('Ctrl Pts',(14.7240854568606,34.996268264987,27.4727311655168));
#24789=CARTESIAN_POINT('Ctrl Pts',(14.700714484777,34.9237221917004,27.5152918443825));
#24790=CARTESIAN_POINT('Ctrl Pts',(14.6543096706608,34.783321744473,27.5871760567926));
#24791=CARTESIAN_POINT('Ctrl Pts',(14.5619972432072,34.5066913668545,27.7044144202572));
#24792=CARTESIAN_POINT('Ctrl Pts',(14.4595168517489,34.1953422386646,27.8090543366022));
#24793=CARTESIAN_POINT('Ctrl Pts',(14.3563155169688,33.8349739844613,27.9062785831921));
#24794=CARTESIAN_POINT('Ctrl Pts',(14.3065843349822,33.6039143095502,27.9567901148794));
#24795=CARTESIAN_POINT('Ctrl Pts',(14.2927220114741,33.4763383194676,27.9806216715664));
#24796=CARTESIAN_POINT('Ctrl Pts',(15.0998341602906,34.6601431492039,27.9400311839583));
#24797=CARTESIAN_POINT('Ctrl Pts',(15.0714109228209,34.5932039563637,27.9481959340612));
#24798=CARTESIAN_POINT('Ctrl Pts',(15.012230803148,34.4641642297464,27.9617712912117));
#24799=CARTESIAN_POINT('Ctrl Pts',(14.8882948948067,34.2133886314506,27.9833895781161));
#24800=CARTESIAN_POINT('Ctrl Pts',(14.7429753612053,33.9369014681682,28.002115298639));
#24801=CARTESIAN_POINT('Ctrl Pts',(14.581272917327,33.6273729714939,28.0190688985149));
#24802=CARTESIAN_POINT('Ctrl Pts',(14.4879890126293,33.4364217757545,28.0277161997915));
#24803=CARTESIAN_POINT('Ctrl Pts',(14.4463090633134,33.3354667727037,28.031750642085));
#24804=CARTESIAN_POINT('Ctrl Pts',(15.3971742239312,34.3941582970783,28.0420719539717));
#24805=CARTESIAN_POINT('Ctrl Pts',(15.3575951862195,34.3380572373858,28.042042772775));
#24806=CARTESIAN_POINT('Ctrl Pts',(15.2777108730667,34.2274246377528,28.04203573156));
#24807=CARTESIAN_POINT('Ctrl Pts',(15.1158603819805,34.0087933633962,28.0419831269619));
#24808=CARTESIAN_POINT('Ctrl Pts',(14.9308540650477,33.7655715877647,28.0420066918689));
#24809=CARTESIAN_POINT('Ctrl Pts',(14.7239964277571,33.4956597146876,28.0420008760501));
#24810=CARTESIAN_POINT('Ctrl Pts',(14.6006611038466,33.3323965460047,28.0420760643405));
#24811=CARTESIAN_POINT('Ctrl Pts',(14.5408868093307,33.2487191386333,28.0420719539717));
#24812=CARTESIAN_POINT('Ctrl Pts',(15.5460691057399,34.2609647319892,28.0420719539717));
#24813=CARTESIAN_POINT('Ctrl Pts',(15.50081273859,34.2103733882306,28.0420719539717));
#24814=CARTESIAN_POINT('Ctrl Pts',(15.4104871307458,34.1090233015668,28.0420719539717));
#24815=CARTESIAN_POINT('Ctrl Pts',(15.229533197475,33.9065929934061,28.0420719539717));
#24816=CARTESIAN_POINT('Ctrl Pts',(15.0246959374292,33.6799926005036,28.0420719539717));
#24817=CARTESIAN_POINT('Ctrl Pts',(14.7952589542602,33.4298914885747,28.0420719539717));
#24818=CARTESIAN_POINT('Ctrl Pts',(14.6570006380722,33.2803807123253,28.0420719539717));
#24819=CARTESIAN_POINT('Ctrl Pts',(14.5881766388253,33.2053444442999,28.0420719539717));
#24820=CARTESIAN_POINT('Ctrl Pts',(1.52029173737405,27.899380576391,12.7920719539717));
#24821=CARTESIAN_POINT('Ctrl Pts',(1.52029173737405,27.899380576391,10.9320719539717));
#24822=CARTESIAN_POINT('Ctrl Pts',(1.65681307589756,27.9149088247946,12.7920719539717));
#24823=CARTESIAN_POINT('Ctrl Pts',(1.65681307589756,27.9149088247946,10.9320719539717));
#24824=CARTESIAN_POINT('Ctrl Pts',(1.79100158726375,27.931557658735,12.7920719539803));
#24825=CARTESIAN_POINT('Ctrl Pts',(1.79100158726375,27.931557658735,10.9320719539803));
#24826=CARTESIAN_POINT('Ctrl Pts',(4.50388624095942,28.2945391807199,12.7920719539803));
#24827=CARTESIAN_POINT('Ctrl Pts',(4.50388624095942,28.2945391807199,10.9320719539803));
#24828=CARTESIAN_POINT('Ctrl Pts',(7.02656242010031,29.1323668877632,12.7920719539717));
#24829=CARTESIAN_POINT('Ctrl Pts',(7.02656242010031,29.1323668877632,10.9320719539717));
#24830=CARTESIAN_POINT('Ctrl Pts',(11.5759188700816,31.7623260345574,12.7920719539717));
#24831=CARTESIAN_POINT('Ctrl Pts',(11.5759188700816,31.7623260345574,10.9320719539717));
#24832=CARTESIAN_POINT('Ctrl Pts',(13.5682933478858,33.49266132416,12.7920719539717));
#24833=CARTESIAN_POINT('Ctrl Pts',(13.5682933478858,33.49266132416,10.9320719539717));
#24834=CARTESIAN_POINT('Ctrl Pts',(16.0499874346001,36.7467426889205,12.7920719539717));
#24835=CARTESIAN_POINT('Ctrl Pts',(16.0499874346001,36.7467426889205,10.9320719539717));
#24836=CARTESIAN_POINT('Ctrl Pts',(16.8073970614267,38.00034933915,12.7920719539717));
#24837=CARTESIAN_POINT('Ctrl Pts',(16.8073970614267,38.00034933915,10.9320719539717));
#24838=CARTESIAN_POINT('Ctrl Pts',(18.0458731352992,40.7095063367768,12.7920719539717));
#24839=CARTESIAN_POINT('Ctrl Pts',(18.0458731352992,40.7095063367768,10.9320719539717));
#24840=CARTESIAN_POINT('Ctrl Pts',(18.5104086305667,42.1381319237263,12.7920719539717));
#24841=CARTESIAN_POINT('Ctrl Pts',(18.5104086305667,42.1381319237263,10.9320719539717));
#24842=CARTESIAN_POINT('Ctrl Pts',(18.8075174706256,43.6058312408752,12.7920719539717));
#24843=CARTESIAN_POINT('Ctrl Pts',(18.8075174706256,43.6058312408752,10.9320719539717));
#24844=CARTESIAN_POINT('Ctrl Pts',(19.309002012449,46.0831339002266,12.7920719539717));
#24845=CARTESIAN_POINT('Ctrl Pts',(19.309002012449,46.0831339002266,10.9320719539717));
#24846=CARTESIAN_POINT('Ctrl Pts',(19.3330522061682,48.6701262521162,12.7920719539717));
#24847=CARTESIAN_POINT('Ctrl Pts',(19.3330522061682,48.6701262521162,10.9320719539717));
#24848=CARTESIAN_POINT('Ctrl Pts',(18.3618002826073,53.661990791705,12.7920719539717));
#24849=CARTESIAN_POINT('Ctrl Pts',(18.3618002826073,53.661990791705,10.9320719539717));
#24850=CARTESIAN_POINT('Ctrl Pts',(17.4194354349936,56.0242396211209,12.7920719539717));
#24851=CARTESIAN_POINT('Ctrl Pts',(17.4194354349936,56.0242396211209,10.9320719539717));
#24852=CARTESIAN_POINT('Ctrl Pts',(14.687763706681,60.219508468545,12.7920719539717));
#24853=CARTESIAN_POINT('Ctrl Pts',(14.687763706681,60.219508468545,10.9320719539717));
#24854=CARTESIAN_POINT('Ctrl Pts',(12.9596049368566,62.0329618096023,12.7920719539717));
#24855=CARTESIAN_POINT('Ctrl Pts',(12.9596049368566,62.0329618096023,10.9320719539717));
#24856=CARTESIAN_POINT('Ctrl Pts',(8.93781550155122,64.8806780455953,12.7920719539717));
#24857=CARTESIAN_POINT('Ctrl Pts',(8.93781550155122,64.8806780455953,10.9320719539717));
#24858=CARTESIAN_POINT('Ctrl Pts',(6.70761555076618,65.9207320587803,12.7920719539717));
#24859=CARTESIAN_POINT('Ctrl Pts',(6.70761555076618,65.9207320587803,10.9320719539717));
#24860=CARTESIAN_POINT('Ctrl Pts',(2.51266884090362,66.9869562760048,12.7920719539717));
#24861=CARTESIAN_POINT('Ctrl Pts',(2.51266884090362,66.9869562760048,10.9320719539717));
#24862=CARTESIAN_POINT('Ctrl Pts',(0.650501144620523,67.196435900901,12.7920719539717));
#24863=CARTESIAN_POINT('Ctrl Pts',(0.650501144620523,67.196435900901,10.9320719539717));
#24864=CARTESIAN_POINT('Ctrl Pts',(-1.23620418270594,67.1455081610505,12.7920719539717));
#24865=CARTESIAN_POINT('Ctrl Pts',(-1.23620418270594,67.1455081610505,10.9320719539717));
#24866=CARTESIAN_POINT('Ctrl Pts',(-75.0841905891529,250.186687313841,18.3910669207854));
#24867=CARTESIAN_POINT('Ctrl Pts',(-85.4212112231593,250.186687366667,18.3910669190191));
#24868=CARTESIAN_POINT('Ctrl Pts',(-85.4212111639825,239.84966673266,18.3910669209962));
#24869=CARTESIAN_POINT('Ctrl Pts',(-75.0841905925244,249.849666791901,28.0420719546332));
#24870=CARTESIAN_POINT('Ctrl Pts',(-85.0841906990932,249.849666843004,28.0420719529244));
#24871=CARTESIAN_POINT('Ctrl Pts',(-85.0841906418457,239.849666736436,28.0420719548371));
#24872=CARTESIAN_POINT('Ctrl Pts',(-75.0841906418747,240.192779042964,28.0420719539868));
#24873=CARTESIAN_POINT('Ctrl Pts',(-75.4273028948733,240.192779044717,28.0420719539282));
#24874=CARTESIAN_POINT('Ctrl Pts',(-75.4273028929091,239.849666791719,28.0420719539938));
#24875=CARTESIAN_POINT('Origin',(-75.0841906418747,240.192779043648,18.0420719539717));
#24876=CARTESIAN_POINT('Origin',(-0.0841906418746774,-1.1100693676,0.558824210946524));
#24877=CARTESIAN_POINT('',(74.9158093581253,-0.150333208281223,28.0420719539717));
#24878=CARTESIAN_POINT('Origin',(74.9158093581253,9.84966679171878,28.0420719539717));
#24879=CARTESIAN_POINT('Origin',(74.9158093581253,9.84966679171878,18.3910669209967));
#24880=CARTESIAN_POINT('Ctrl Pts',(74.9158093581253,-0.487353730468431,
18.3910669194412));
#24881=CARTESIAN_POINT('Ctrl Pts',(85.2528298800763,-0.487353730232162,
18.3910669234268));
#24882=CARTESIAN_POINT('Ctrl Pts',(85.2528298803449,9.84966679171878,18.3910669189605));
#24883=CARTESIAN_POINT('Ctrl Pts',(74.9158093543965,-0.150333209767427,
28.0420719544343));
#24884=CARTESIAN_POINT('Ctrl Pts',(84.9158093598328,-0.15033320953886,28.04207195829));
#24885=CARTESIAN_POINT('Ctrl Pts',(84.9158093600927,9.84966679589748,28.0420719539693));
#24886=CARTESIAN_POINT('Ctrl Pts',(74.9158093541757,9.5065545402707,28.0420719539373));
#24887=CARTESIAN_POINT('Ctrl Pts',(75.2589216100457,9.50655454027854,28.0420719540696));
#24888=CARTESIAN_POINT('Ctrl Pts',(75.2589216100546,9.84966679614845,28.0420719539214));
#24889=CARTESIAN_POINT('Ctrl Pts',(85.2528298802756,239.849666791719,18.3910669203016));
#24890=CARTESIAN_POINT('Ctrl Pts',(85.2528298801703,250.186687313764,18.3910669220839));
#24891=CARTESIAN_POINT('Ctrl Pts',(74.9158093581253,250.186687313884,18.3910669200842));
#24892=CARTESIAN_POINT('Ctrl Pts',(84.9158093587894,239.849666790051,28.0420719541812));
#24893=CARTESIAN_POINT('Ctrl Pts',(84.9158093586876,249.849666792485,28.0420719559054));
#24894=CARTESIAN_POINT('Ctrl Pts',(74.9158093562544,249.849666792601,28.0420719539709));
#24895=CARTESIAN_POINT('Ctrl Pts',(75.2589216098367,239.849666789953,28.0420719539563));
#24896=CARTESIAN_POINT('Ctrl Pts',(75.2589216098333,240.192779043644,28.0420719540154));
#24897=CARTESIAN_POINT('Ctrl Pts',(74.9158093561425,240.192779043648,28.0420719539491));
#24898=CARTESIAN_POINT('Origin',(74.9158093581253,240.192779043648,18.0420719539717));
#24899=CARTESIAN_POINT('Origin',(-37.5841906418747,240.192779043648,18.0420719539717));
#24900=CARTESIAN_POINT('Ctrl Pts',(81.6348726975154,239.849666791677,18.2689186822617));
#24901=CARTESIAN_POINT('Ctrl Pts',(81.6348726974703,246.56873013107,18.2689186829721));
#24902=CARTESIAN_POINT('Ctrl Pts',(74.9158093580772,246.568730131115,18.2689186821711));
#24903=CARTESIAN_POINT('Ctrl Pts',(81.4158093583891,239.849666791013,24.5420719540589));
#24904=CARTESIAN_POINT('Ctrl Pts',(81.4158093583455,246.34966679203,24.5420719547461));
#24905=CARTESIAN_POINT('Ctrl Pts',(74.9158093573294,246.349666792073,24.5420719539713));
#24906=CARTESIAN_POINT('Ctrl Pts',(75.1388323217887,239.849666791013,24.5420719539655));
#24907=CARTESIAN_POINT('Ctrl Pts',(75.1388323217872,240.072689755471,24.5420719539891));
#24908=CARTESIAN_POINT('Ctrl Pts',(74.9158093573294,240.072689755473,24.5420719539625));
#24909=CARTESIAN_POINT('Origin',(74.9158093581253,240.072689755473,18.0420719539717));
#24910=CARTESIAN_POINT('Origin',(-37.5841906418747,240.072689755473,18.0420719539717));
#24911=CARTESIAN_POINT('Origin',(-75.0841906418747,240.072689755473,18.0420719539717));
#24912=CARTESIAN_POINT('Ctrl Pts',(-75.0841906085599,246.568730131098,18.2689186824222));
#24913=CARTESIAN_POINT('Ctrl Pts',(-81.8032540181064,246.56873016448,18.2689186813071));
#24914=CARTESIAN_POINT('Ctrl Pts',(-81.8032539812463,239.849666754933,18.2689186825377));
#24915=CARTESIAN_POINT('Ctrl Pts',(-75.0841906106893,246.349666791817,24.5420719543937));
#24916=CARTESIAN_POINT('Ctrl Pts',(-81.5841906775159,246.349666824111,24.5420719533151));
#24917=CARTESIAN_POINT('Ctrl Pts',(-81.5841906418575,239.849666757284,24.5420719545056));
#24918=CARTESIAN_POINT('Ctrl Pts',(-75.0841906418747,240.072689755037,24.542071953981));
#24919=CARTESIAN_POINT('Ctrl Pts',(-75.3072136063009,240.072689756145,24.542071953944));
#24920=CARTESIAN_POINT('Ctrl Pts',(-75.3072136050774,239.849666791719,24.5420719539849));
#24921=CARTESIAN_POINT('Ctrl Pts',(-81.8032539812649,9.84966679176161,18.2689186822553));
#24922=CARTESIAN_POINT('Ctrl Pts',(-81.8032539812191,3.13060345236838,18.2689186829801));
#24923=CARTESIAN_POINT('Ctrl Pts',(-75.0841906418259,3.13060345232257,18.2689186821669));
#24924=CARTESIAN_POINT('Ctrl Pts',(-81.5841906421447,9.8496667924383,24.5420719540567));
#24925=CARTESIAN_POINT('Ctrl Pts',(-81.5841906421004,3.34966679140463,24.5420719547579));
#24926=CARTESIAN_POINT('Ctrl Pts',(-75.0841906410667,3.34966679136031,24.5420719539712));
#24927=CARTESIAN_POINT('Ctrl Pts',(-75.3072136055403,9.8496667924383,24.5420719539654));
#24928=CARTESIAN_POINT('Ctrl Pts',(-75.3072136055387,9.62664382796626,24.5420719539895));
#24929=CARTESIAN_POINT('Ctrl Pts',(-75.0841906410667,9.62664382796473,24.5420719539625));
#24930=CARTESIAN_POINT('Origin',(-75.0841906418747,9.62664382796474,18.0420719539717));
#24931=CARTESIAN_POINT('Origin',(-37.5841906418747,9.62664382796474,18.0420719539717));
#24932=CARTESIAN_POINT('Origin',(74.9158093581253,9.62664382796474,18.0420719539717));
#24933=CARTESIAN_POINT('Ctrl Pts',(74.9158093581071,3.13060345233548,18.2689186824185));
#24934=CARTESIAN_POINT('Ctrl Pts',(81.6348726974917,3.13060345235495,18.2689186827246));
#24935=CARTESIAN_POINT('Ctrl Pts',(81.6348726975111,9.8496667917395,18.2689186823814));
#24936=CARTESIAN_POINT('Ctrl Pts',(74.9158093578213,3.34966679160469,24.5420719540075));
#24937=CARTESIAN_POINT('Ctrl Pts',(81.4158093582578,3.34966679162352,24.5420719543036));
#24938=CARTESIAN_POINT('Ctrl Pts',(81.4158093582766,9.84966679205999,24.5420719539715));
#24939=CARTESIAN_POINT('Ctrl Pts',(74.9158093578213,9.62664382800198,24.542071953969));
#24940=CARTESIAN_POINT('Ctrl Pts',(75.1388323218787,9.62664382800263,24.5420719539792));
#24941=CARTESIAN_POINT('Ctrl Pts',(75.1388323218793,9.84966679205999,24.5420719539678));
#24942=CARTESIAN_POINT('',(0.,0.,0.));
#24943=CARTESIAN_POINT('',(0.,0.,0.));
#24944=UNCERTAINTY_MEASURE_WITH_UNIT(LENGTH_MEASURE(0.01),#24952,
'DISTANCE_ACCURACY_VALUE',
'Maximum model space distance between geometric entities at asserted c
onnectivities');
#24945=UNCERTAINTY_MEASURE_WITH_UNIT(LENGTH_MEASURE(0.01),#24952,
'DISTANCE_ACCURACY_VALUE',
'Maximum model space distance between geometric entities at asserted c
onnectivities');
#24946=UNCERTAINTY_MEASURE_WITH_UNIT(LENGTH_MEASURE(0.01),#24952,
'DISTANCE_ACCURACY_VALUE',
'Maximum model space distance between geometric entities at asserted c
onnectivities');
#24947=UNCERTAINTY_MEASURE_WITH_UNIT(LENGTH_MEASURE(0.01),#24952,
'DISTANCE_ACCURACY_VALUE',
'Maximum model space distance between geometric entities at asserted c
onnectivities');
#24948=(
GEOMETRIC_REPRESENTATION_CONTEXT(3)
GLOBAL_UNCERTAINTY_ASSIGNED_CONTEXT((#24944))
GLOBAL_UNIT_ASSIGNED_CONTEXT((#24952,#24954,#24955))
REPRESENTATION_CONTEXT('','3D')
);
#24949=(
GEOMETRIC_REPRESENTATION_CONTEXT(3)
GLOBAL_UNCERTAINTY_ASSIGNED_CONTEXT((#24945))
GLOBAL_UNIT_ASSIGNED_CONTEXT((#24952,#24954,#24955))
REPRESENTATION_CONTEXT('','3D')
);
#24950=(
GEOMETRIC_REPRESENTATION_CONTEXT(3)
GLOBAL_UNCERTAINTY_ASSIGNED_CONTEXT((#24946))
GLOBAL_UNIT_ASSIGNED_CONTEXT((#24952,#24954,#24955))
REPRESENTATION_CONTEXT('','3D')
);
#24951=(
GEOMETRIC_REPRESENTATION_CONTEXT(3)
GLOBAL_UNCERTAINTY_ASSIGNED_CONTEXT((#24947))
GLOBAL_UNIT_ASSIGNED_CONTEXT((#24952,#24954,#24955))
REPRESENTATION_CONTEXT('','3D')
);
#24952=(
LENGTH_UNIT()
NAMED_UNIT(*)
SI_UNIT(.MILLI.,.METRE.)
);
#24953=(
LENGTH_UNIT()
NAMED_UNIT(*)
SI_UNIT($,.METRE.)
);
#24954=(
NAMED_UNIT(*)
PLANE_ANGLE_UNIT()
SI_UNIT($,.RADIAN.)
);
#24955=(
NAMED_UNIT(*)
SI_UNIT($,.STERADIAN.)
SOLID_ANGLE_UNIT()
);
#24956=SHAPE_DEFINITION_REPRESENTATION(#24959,#24964);
#24957=SHAPE_DEFINITION_REPRESENTATION(#24960,#24965);
#24958=SHAPE_DEFINITION_REPRESENTATION(#24961,#24966);
#24959=PRODUCT_DEFINITION_SHAPE('',$,#24968);
#24960=PRODUCT_DEFINITION_SHAPE('',$,#24969);
#24961=PRODUCT_DEFINITION_SHAPE('',$,#24970);
#24962=PRODUCT_DEFINITION_SHAPE($,$,#17);
#24963=PRODUCT_DEFINITION_SHAPE($,$,#18);
#24964=SHAPE_REPRESENTATION('',(#9984,#11159),#24948);
#24965=SHAPE_REPRESENTATION('',(#9985,#11158),#24949);
#24966=SHAPE_REPRESENTATION('',(#9986),#24950);
#24967=PRODUCT_DEFINITION_CONTEXT('part definition',#24978,'design');
#24968=PRODUCT_DEFINITION('MIT PAPR 3.6F','MIT PAPR 3.6F v4',#24971,#24967);
#24969=PRODUCT_DEFINITION('Case Components','Case Components',#24972,#24967);
#24970=PRODUCT_DEFINITION('PAPR lid','PAPR lid v3',#24973,#24967);
#24971=PRODUCT_DEFINITION_FORMATION('',$,#24980);
#24972=PRODUCT_DEFINITION_FORMATION('',$,#24981);
#24973=PRODUCT_DEFINITION_FORMATION('',$,#24982);
#24974=PRODUCT_RELATED_PRODUCT_CATEGORY('MIT PAPR 3.6F v4',
'MIT PAPR 3.6F v4',(#24980));
#24975=PRODUCT_RELATED_PRODUCT_CATEGORY('Case Components',
'Case Components',(#24981));
#24976=PRODUCT_RELATED_PRODUCT_CATEGORY('PAPR lid v3','PAPR lid v3',(#24982));
#24977=APPLICATION_PROTOCOL_DEFINITION('international standard',
'automotive_design',2009,#24978);
#24978=APPLICATION_CONTEXT(
'Core Data for Automotive Mechanical Design Process');
#24979=PRODUCT_CONTEXT('part definition',#24978,'mechanical');
#24980=PRODUCT('MIT PAPR 3.6F','MIT PAPR 3.6F v4',$,(#24979));
#24981=PRODUCT('Case Components','Case Components',$,(#24979));
#24982=PRODUCT('PAPR lid','PAPR lid v3',$,(#24979));
#24983=PRESENTATION_STYLE_ASSIGNMENT((#24985));
#24984=PRESENTATION_STYLE_ASSIGNMENT((#24986));
#24985=SURFACE_STYLE_USAGE(.BOTH.,#24987);
#24986=SURFACE_STYLE_USAGE(.BOTH.,#24988);
#24987=SURFACE_SIDE_STYLE('',(#24989));
#24988=SURFACE_SIDE_STYLE('',(#24990));
#24989=SURFACE_STYLE_FILL_AREA(#24991);
#24990=SURFACE_STYLE_FILL_AREA(#24992);
#24991=FILL_AREA_STYLE('Steel - Satin',(#24993));
#24992=FILL_AREA_STYLE('Plastic - Matte (Black)',(#24994));
#24993=FILL_AREA_STYLE_COLOUR('Steel - Satin',#24995);
#24994=FILL_AREA_STYLE_COLOUR('Plastic - Matte (Black)',#24996);
#24995=COLOUR_RGB('Steel - Satin',0.627450980392157,0.627450980392157,0.627450980392157);
#24996=COLOUR_RGB('Plastic - Matte (Black)',0.0980392156862745,0.0980392156862745,
0.0980392156862745);
ENDSEC;
END-ISO-10303-21;
```
