## Supplementary Material 4 for "De novo Powered Air-Purifying Respirator Design and Fabrication for Pandemic Response": Locking Ring.step

```
ISO-10303-21;
HEADER;
/* Generated by software containing ST-Developer
 * from STEP Tools, Inc. (www.steptools.com) 
 */

FILE_DESCRIPTION(
/* description */ (''),
/* implementation_level */ '2;1');

FILE_NAME(
/* name */ 'C:/Users/ferro/Desktop/Hood Coupler Locking Ring.step',
/* time_stamp */ '2020-10-06T23:20:22-04:00',
/* author */ (''),
/* organization */ (''),
/* preprocessor_version */ 'ST-DEVELOPER v18.1',
/* originating_system */ 'Autodesk Translation Framework v9.3.0.1241',
/* authorisation */ '');

FILE_SCHEMA (('AUTOMOTIVE_DESIGN { 1 0 10303 214 3 1 1 }'));
ENDSEC;

DATA;
#10=MECHANICAL_DESIGN_GEOMETRIC_PRESENTATION_REPRESENTATION('',(#13),#6101);
#11=SHAPE_REPRESENTATION_RELATIONSHIP('SRR','None',#6108,#12);
#12=ADVANCED_BREP_SHAPE_REPRESENTATION('',(#14),#6100);
#13=STYLED_ITEM('',(#6117),#14);
#14=MANIFOLD_SOLID_BREP('Body1',#1632);
#15=(
BOUNDED_SURFACE()
B_SPLINE_SURFACE(3,2,((#5320,#5321,#5322),(#5323,#5324,#5325),(#5326,#5327,
#5328),(#5329,#5330,#5331),(#5332,#5333,#5334),(#5335,#5336,#5337),(#5338,
#5339,#5340),(#5341,#5342,#5343),(#5344,#5345,#5346),(#5347,#5348,#5349)),
 .UNSPECIFIED.,.F.,.F.,.F.)
B_SPLINE_SURFACE_WITH_KNOTS((4,2,2,2,4),(3,3),(-8.93278082559175E-5,0.000290626337411837,
0.000670580483079592,0.0014304887744151,0.00295030535708612),(0.,1.),
 .UNSPECIFIED.)
GEOMETRIC_REPRESENTATION_ITEM()
RATIONAL_B_SPLINE_SURFACE(((1.,1.,1.),(1.,0.999999987751837,1.),(1.,0.999999465602171,
1.),(1.,0.999997381235383,1.),(1.,0.999995823124974,1.),(1.,0.999989632540714,
1.),(1.,0.999983483768985,1.),(1.,0.99995922637377,1.),(1.,0.999935306711416,
1.),(1.,0.999904320788698,1.)))
REPRESENTATION_ITEM('')
SURFACE()
);
#16=(
BOUNDED_SURFACE()
B_SPLINE_SURFACE(3,2,((#5351,#5352,#5353),(#5354,#5355,#5356),(#5357,#5358,
#5359),(#5360,#5361,#5362),(#5363,#5364,#5365),(#5366,#5367,#5368),(#5369,
#5370,#5371),(#5372,#5373,#5374),(#5375,#5376,#5377),(#5378,#5379,#5380),
(#5381,#5382,#5383),(#5384,#5385,#5386),(#5387,#5388,#5389),(#5390,#5391,
#5392)),.UNSPECIFIED.,.F.,.F.,.F.)
B_SPLINE_SURFACE_WITH_KNOTS((4,2,2,2,2,2,4),(3,3),(0.028873100945256,0.029820529103402,
0.0302942431824751,0.0305311002220116,0.0306495287417799,0.030708743001664,
0.0307679572615481),(0.,1.),.UNSPECIFIED.)
GEOMETRIC_REPRESENTATION_ITEM()
RATIONAL_B_SPLINE_SURFACE(((1.,0.999803813846621,1.),(1.,0.999855736773242,
1.),(1.,0.999898814927854,1.),(1.,0.999948716974158,1.),(1.,0.999962906173805,
1.),(1.,0.999980250095549,1.),(1.,0.999985386115971,1.),(1.,0.999991955036841,
1.),(1.,0.99999397247452,1.),(1.,0.99999652834077,1.),(1.,0.999997312478121,
1.),(1.,0.999998483954623,1.),(1.,0.999998842464334,1.),(1.,0.999998603060133,
1.)))
REPRESENTATION_ITEM('')
SURFACE()
);
#17=(
BOUNDED_SURFACE()
B_SPLINE_SURFACE(3,2,((#5402,#5403,#5404),(#5405,#5406,#5407),(#5408,#5409,
#5410),(#5411,#5412,#5413),(#5414,#5415,#5416),(#5417,#5418,#5419),(#5420,
#5421,#5422),(#5423,#5424,#5425),(#5426,#5427,#5428),(#5429,#5430,#5431),
(#5432,#5433,#5434),(#5435,#5436,#5437),(#5438,#5439,#5440),(#5441,#5442,
#5443)),.UNSPECIFIED.,.F.,.F.,.F.)
B_SPLINE_SURFACE_WITH_KNOTS((4,2,2,2,2,2,4),(3,3),(0.0306776662080178,0.030770995336647,
0.0308643244652762,0.0310509827225346,0.0314242992370515,0.0321709322660853,
0.0336641983241528),(0.,1.),.UNSPECIFIED.)
GEOMETRIC_REPRESENTATION_ITEM()
RATIONAL_B_SPLINE_SURFACE(((1.,0.999999873612283,1.),(1.,0.999999883055272,
1.),(1.,0.999999832278279,1.),(1.,0.999999636076863,1.),(1.,0.999999490006315,
1.),(1.,0.999998912794127,1.),(1.,0.999998342065787,1.),(1.,0.999996081024032,
1.),(1.,0.999993842330208,1.),(1.,0.999984988066275,1.),(1.,0.999976234105762,
1.),(1.,0.99994185620979,1.),(1.,0.999908117358917,1.),(1.,0.999864708764151,
1.)))
REPRESENTATION_ITEM('')
SURFACE()
);
#18=(
BOUNDED_SURFACE()
B_SPLINE_SURFACE(3,2,((#5451,#5452,#5453),(#5454,#5455,#5456),(#5457,#5458,
#5459),(#5460,#5461,#5462),(#5463,#5464,#5465),(#5466,#5467,#5468),(#5469,
#5470,#5471),(#5472,#5473,#5474),(#5475,#5476,#5477),(#5478,#5479,#5480)),
 .UNSPECIFIED.,.F.,.F.,.F.)
B_SPLINE_SURFACE_WITH_KNOTS((4,2,2,2,4),(3,3),(-8.46614373150617E-5,0.000295396765610999,
0.000675454968537059,0.00143557137438918,0.00321156240023748),(0.,1.01446110731567),
 .UNSPECIFIED.)
GEOMETRIC_REPRESENTATION_ITEM()
RATIONAL_B_SPLINE_SURFACE(((1.,1.,1.),(1.,0.999999981368479,1.00000000053886),
(1.,0.999999165097809,1.00000002414722),(1.,0.999995913398173,1.00000011819358),
(1.,0.99999348428436,1.00000018844893),(1.,0.999983845520582,1.00000046722332),
(1.,0.999974284471918,1.00000074375002),(1.,0.999932442843545,1.00000195390258),
(1.,0.999886877026149,1.00000327176693),(1.,0.999827015544778,1.00000500309354)))
REPRESENTATION_ITEM('')
SURFACE()
);
#19=(
BOUNDED_SURFACE()
B_SPLINE_SURFACE(3,2,((#5492,#5493,#5494),(#5495,#5496,#5497),(#5498,#5499,
#5500),(#5501,#5502,#5503),(#5504,#5505,#5506),(#5507,#5508,#5509),(#5510,
#5511,#5512),(#5513,#5514,#5515),(#5516,#5517,#5518),(#5519,#5520,#5521),
(#5522,#5523,#5524),(#5525,#5526,#5527)),.UNSPECIFIED.,.F.,.F.,.F.)
B_SPLINE_SURFACE_WITH_KNOTS((4,2,2,2,2,4),(3,3),(-4.02389268715393E-9,0.00106782328118822,
0.00213565058626912,0.00266956423880957,0.00320347789135002,0.00427130519643093),
(0.,1.),.UNSPECIFIED.)
GEOMETRIC_REPRESENTATION_ITEM()
RATIONAL_B_SPLINE_SURFACE(((1.,0.706402168958592,1.),(1.,0.706139758850027,
1.),(1.,0.705812509055337,1.),(1.,0.705055205221557,1.),(1.,0.704633499220493,
1.),(1.,0.704017143593892,1.),(1.,0.70381350289116,1.),(1.,0.703437343266215,
1.),(1.,0.703267727028899,1.),(1.,0.702840681274779,1.),(1.,0.702665768320735,
1.),(1.,0.702667091426976,1.)))
REPRESENTATION_ITEM('')
SURFACE()
);
#20=(
BOUNDED_SURFACE()
B_SPLINE_SURFACE(3,2,((#5529,#5530,#5531),(#5532,#5533,#5534),(#5535,#5536,
#5537),(#5538,#5539,#5540)),.UNSPECIFIED.,.F.,.F.,.F.)
B_SPLINE_SURFACE_WITH_KNOTS((4,4),(3,3),(-4.79573551320074E-5,0.00795324667442628),
(0.,1.),.UNSPECIFIED.)
GEOMETRIC_REPRESENTATION_ITEM()
RATIONAL_B_SPLINE_SURFACE(((1.,0.706402208495778,1.),(1.,0.70640221370927,
1.),(1.,0.706402222591468,1.),(1.,0.706402212149833,1.)))
REPRESENTATION_ITEM('')
SURFACE()
);
#21=(
BOUNDED_SURFACE()
B_SPLINE_SURFACE(3,2,((#5542,#5543,#5544),(#5545,#5546,#5547),(#5548,#5549,
#5550),(#5551,#5552,#5553),(#5554,#5555,#5556),(#5557,#5558,#5559)),
 .UNSPECIFIED.,.F.,.F.,.F.)
B_SPLINE_SURFACE_WITH_KNOTS((4,2,4),(3,3),(-1.51788304147971E-18,0.000985170688965291,
0.00197034137793058),(0.,1.),.UNSPECIFIED.)
GEOMETRIC_REPRESENTATION_ITEM()
RATIONAL_B_SPLINE_SURFACE(((1.,0.707105460234637,1.),(1.,0.707114456372327,
1.),(1.,0.707059432720351,1.),(1.,0.706826661998886,1.),(1.,0.706648114128224,
1.),(1.,0.706404728440629,1.)))
REPRESENTATION_ITEM('')
SURFACE()
);
#22=(
BOUNDED_SURFACE()
B_SPLINE_SURFACE(3,2,((#5561,#5562,#5563),(#5564,#5565,#5566),(#5567,#5568,
#5569),(#5570,#5571,#5572)),.UNSPECIFIED.,.F.,.F.,.F.)
B_SPLINE_SURFACE_WITH_KNOTS((4,4),(3,3),(0.,0.000401798032548088),(0.,1.),
 .UNSPECIFIED.)
GEOMETRIC_REPRESENTATION_ITEM()
RATIONAL_B_SPLINE_SURFACE(((1.,0.707105460234638,1.),(1.,0.706735337361826,
1.),(1.,0.706431406690515,1.),(1.,0.706194064359953,1.)))
REPRESENTATION_ITEM('')
SURFACE()
);
#23=(
BOUNDED_SURFACE()
B_SPLINE_SURFACE(3,2,((#5576,#5577,#5578),(#5579,#5580,#5581),(#5582,#5583,
#5584),(#5585,#5586,#5587),(#5588,#5589,#5590),(#5591,#5592,#5593),(#5594,
#5595,#5596),(#5597,#5598,#5599),(#5600,#5601,#5602),(#5603,#5604,#5605)),
 .UNSPECIFIED.,.F.,.F.,.F.)
B_SPLINE_SURFACE_WITH_KNOTS((4,2,2,2,4),(3,3),(0.0103059885879315,0.0106264774157314,
0.0109469662435313,0.011587943899131,0.0128698992103306),(0.,1.00033189853842),
 .UNSPECIFIED.)
GEOMETRIC_REPRESENTATION_ITEM()
RATIONAL_B_SPLINE_SURFACE(((1.,0.707009570355304,1.00019448619074),(1.,
0.707009570355304,1.00019448619074),(1.,0.709514339918083,1.00019282353203),
(1.,0.711832183539004,1.00019128495421),(1.,0.712857559732374,1.00019060431249),
(1.,0.715481647908372,1.00018886245043),(1.,0.716657663302842,1.00018808181485),
(1.,0.718741000661166,1.0001866989016),(1.,0.718102102455743,1.00018712300036),
(1.,0.71637685022396,1.00018826821775)))
REPRESENTATION_ITEM('')
SURFACE()
);
#24=(
BOUNDED_SURFACE()
B_SPLINE_SURFACE(3,2,((#5615,#5616,#5617),(#5618,#5619,#5620),(#5621,#5622,
#5623),(#5624,#5625,#5626),(#5627,#5628,#5629),(#5630,#5631,#5632),(#5633,
#5634,#5635),(#5636,#5637,#5638),(#5639,#5640,#5641),(#5642,#5643,#5644),
(#5645,#5646,#5647),(#5648,#5649,#5650)),.UNSPECIFIED.,.F.,.F.,.F.)
B_SPLINE_SURFACE_WITH_KNOTS((4,2,2,2,2,4),(3,3),(0.00917688977706351,0.0100212413055712,
0.0106243495402196,0.011227457774868,0.0115290118921922,0.0120574274522704),
(0.,1.00178634287421),.UNSPECIFIED.)
GEOMETRIC_REPRESENTATION_ITEM()
RATIONAL_B_SPLINE_SURFACE(((1.,0.713368065491215,1.00102404582746),(1.,
0.715362269971567,1.00101692116154),(1.,0.717087403758854,1.00101075780064),
(1.,0.717860170049106,1.00100799694953),(1.,0.717331439931494,1.00100988593609),
(1.,0.71544167507474,1.00101663747206),(1.,0.714194436330775,1.00102109346414),
(1.,0.711761895661837,1.00102978416752),(1.,0.710833886588925,1.00103309965231),
(1.,0.707980572570402,1.00104329364664),(1.,0.702662828930677,1.00106229227356),
(1.,0.711692130081028,1.00103003341802)))
REPRESENTATION_ITEM('')
SURFACE()
);
#25=(
BOUNDED_SURFACE()
B_SPLINE_SURFACE(3,2,((#5652,#5653,#5654),(#5655,#5656,#5657),(#5658,#5659,
#5660),(#5661,#5662,#5663)),.UNSPECIFIED.,.F.,.F.,.F.)
B_SPLINE_SURFACE_WITH_KNOTS((4,4),(3,3),(0.,0.000382676042679837),(0.,1.),
 .UNSPECIFIED.)
GEOMETRIC_REPRESENTATION_ITEM()
RATIONAL_B_SPLINE_SURFACE(((1.,0.707105802455518,1.),(1.,0.706758870294842,
1.),(1.,0.70647453042022,1.),(1.,0.706252209303164,1.)))
REPRESENTATION_ITEM('')
SURFACE()
);
#26=(
BOUNDED_SURFACE()
B_SPLINE_SURFACE(3,2,((#5665,#5666,#5667),(#5668,#5669,#5670),(#5671,#5672,
#5673),(#5674,#5675,#5676),(#5677,#5678,#5679),(#5680,#5681,#5682),(#5683,
#5684,#5685),(#5686,#5687,#5688),(#5689,#5690,#5691),(#5692,#5693,#5694),
(#5695,#5696,#5697),(#5698,#5699,#5700),(#5701,#5702,#5703),(#5704,#5705,
#5706),(#5707,#5708,#5709),(#5710,#5711,#5712),(#5713,#5714,#5715),(#5716,
#5717,#5718),(#5719,#5720,#5721),(#5722,#5723,#5724),(#5725,#5726,#5727),
(#5728,#5729,#5730),(#5731,#5732,#5733),(#5734,#5735,#5736),(#5737,#5738,
#5739),(#5740,#5741,#5742),(#5743,#5744,#5745),(#5746,#5747,#5748),(#5749,
#5750,#5751),(#5752,#5753,#5754),(#5755,#5756,#5757),(#5758,#5759,#5760)),
 .UNSPECIFIED.,.F.,.F.,.F.)
B_SPLINE_SURFACE_WITH_KNOTS((4,2,2,2,2,2,2,2,2,2,2,2,2,2,2,4),(3,3),(-1.51788304147971E-18,
0.0015548644724609,0.00310972894492181,0.00388716118115226,0.00427587729926749,
0.00466459341738271,0.00544202565361316,0.00621945788984362,0.00699689012607407,
0.00777432236230452,0.00855175459853497,0.00932918683476543,0.0101066190709959,
0.0108840513072263,0.0116614835434568,0.0124389157796872),(0.,1.),
 .UNSPECIFIED.)
GEOMETRIC_REPRESENTATION_ITEM()
RATIONAL_B_SPLINE_SURFACE(((1.,0.707105802455519,1.),(1.,0.707122931759661,
1.),(1.,0.706981701164209,1.),(1.,0.706379057753463,1.),(1.,0.70593426920302,
1.),(1.,0.705086310856166,1.),(1.,0.704784840615842,1.),(1.,0.704332373229582,
1.),(1.,0.70418146161873,1.),(1.,0.703885473832298,1.),(1.,0.703739404241705,
1.),(1.,0.703330377576778,1.),(1.,0.703097218877101,1.),(1.,0.702766561637541,
1.),(1.,0.702671556762374,1.),(1.,0.702662941084707,1.),(1.,0.702746994153224,
1.),(1.,0.703068904916871,1.),(1.,0.703297465444123,1.),(1.,0.703831338036716,
1.),(1.,0.704139147089003,1.),(1.,0.704749881114323,1.),(1.,0.705063741359775,
1.),(1.,0.705625515431251,1.),(1.,0.705862107931349,1.),(1.,0.706313062065554,
1.),(1.,0.706501752829583,1.),(1.,0.706839193024213,1.),(1.,0.706977856899403,
1.),(1.,0.707084568374552,1.),(1.,0.707088095479802,1.),(1.,0.707087661201522,
1.)))
REPRESENTATION_ITEM('')
SURFACE()
);
#27=(
BOUNDED_SURFACE()
B_SPLINE_SURFACE(3,2,((#5775,#5776,#5777),(#5778,#5779,#5780),(#5781,#5782,
#5783),(#5784,#5785,#5786)),.UNSPECIFIED.,.F.,.F.,.F.)
B_SPLINE_SURFACE_WITH_KNOTS((4,4),(3,3),(-8.67361737988404E-18,0.00401576823228098),
(-1.37715346280036E-5,1.),.UNSPECIFIED.)
GEOMETRIC_REPRESENTATION_ITEM()
RATIONAL_B_SPLINE_SURFACE(((1.00000703706122,0.74450700626113,1.),(1.00000725450503,
0.736612323098005,1.),(1.00000746672799,0.728907191685247,1.),(1.0000076785623,
0.721216171426654,1.)))
REPRESENTATION_ITEM('')
SURFACE()
);
#28=(
BOUNDED_SURFACE()
B_SPLINE_SURFACE(3,2,((#5788,#5789,#5790),(#5791,#5792,#5793),(#5794,#5795,
#5796),(#5797,#5798,#5799)),.UNSPECIFIED.,.F.,.F.,.F.)
B_SPLINE_SURFACE_WITH_KNOTS((4,4),(3,3),(1.27457215273011,1.33345941719542),
(0.,1.),.UNSPECIFIED.)
GEOMETRIC_REPRESENTATION_ITEM()
RATIONAL_B_SPLINE_SURFACE(((1.,0.753267544526545,1.),(1.,0.750389699794728,
1.),(1.,0.747469480260805,1.),(1.,0.744510524743283,1.)))
REPRESENTATION_ITEM('')
SURFACE()
);
#29=(
BOUNDED_SURFACE()
B_SPLINE_SURFACE(3,2,((#5800,#5801,#5802),(#5803,#5804,#5805),(#5806,#5807,
#5808),(#5809,#5810,#5811)),.UNSPECIFIED.,.F.,.F.,.F.)
B_SPLINE_SURFACE_WITH_KNOTS((4,4),(3,3),(4.94761169912391,5.006153601341),
(0.,1.),.UNSPECIFIED.)
GEOMETRIC_REPRESENTATION_ITEM()
RATIONAL_B_SPLINE_SURFACE(((1.,0.744171000495281,1.),(1.,0.747113759383379,
1.),(1.,0.750018398345679,1.),(1.,0.752881335040299,1.)))
REPRESENTATION_ITEM('')
SURFACE()
);
#30=(
BOUNDED_SURFACE()
B_SPLINE_SURFACE(3,2,((#5813,#5814,#5815),(#5816,#5817,#5818),(#5819,#5820,
#5821),(#5822,#5823,#5824)),.UNSPECIFIED.,.F.,.F.,.F.)
B_SPLINE_SURFACE_WITH_KNOTS((4,4),(3,3),(-9.32413868337534E-18,0.00401608828623307),
(-1.06392441549789E-5,1.),.UNSPECIFIED.)
GEOMETRIC_REPRESENTATION_ITEM()
RATIONAL_B_SPLINE_SURFACE(((1.00000544371229,0.744168278668099,1.),(1.00000561161094,
0.736277744083159,1.),(1.00000577546985,0.728577060483241,1.),(1.00000593920507,
0.720882189482972,1.)))
REPRESENTATION_ITEM('')
SURFACE()
);
#31=(
BOUNDED_SURFACE()
B_SPLINE_SURFACE(3,2,((#5839,#5840,#5841),(#5842,#5843,#5844),(#5845,#5846,
#5847),(#5848,#5849,#5850),(#5851,#5852,#5853),(#5854,#5855,#5856),(#5857,
#5858,#5859),(#5860,#5861,#5862),(#5863,#5864,#5865),(#5866,#5867,#5868),
(#5869,#5870,#5871),(#5872,#5873,#5874),(#5875,#5876,#5877),(#5878,#5879,
#5880),(#5881,#5882,#5883),(#5884,#5885,#5886),(#5887,#5888,#5889),(#5890,
#5891,#5892),(#5893,#5894,#5895),(#5896,#5897,#5898),(#5899,#5900,#5901),
(#5902,#5903,#5904),(#5905,#5906,#5907),(#5908,#5909,#5910),(#5911,#5912,
#5913),(#5914,#5915,#5916),(#5917,#5918,#5919),(#5920,#5921,#5922),(#5923,
#5924,#5925),(#5926,#5927,#5928)),.UNSPECIFIED.,.F.,.F.,.F.)
B_SPLINE_SURFACE_WITH_KNOTS((4,2,2,2,2,2,2,2,2,2,2,2,2,2,4),(3,3),(-2.96046224941722E-5,
0.00154086984634391,0.00308173969268783,0.00385217461585979,0.00462260953903174,
0.0053930444622037,0.00616347938537566,0.00693391430854761,0.00770434923171957,
0.00847478415489153,0.00924521907806349,0.0100156540012354,0.0107860889244074,
0.0115565238475794,0.0123269587707513),(-2.96046224941722E-5,1.),
 .UNSPECIFIED.)
GEOMETRIC_REPRESENTATION_ITEM()
RATIONAL_B_SPLINE_SURFACE(((1.00001734268389,0.707095000184461,1.),(1.00001734111784,
0.707121449692352,1.),(1.00001734914448,0.70698588566895,1.),(1.00001738409999,
0.706395513210632,1.),(1.00001740963942,0.705964171219467,1.),(1.00001745928656,
0.705125667992631,1.),(1.00001747671987,0.70483123253307,1.),(1.00001751208716,
0.704233905308592,1.),(1.00001753008667,0.703929906996829,1.),(1.00001756268363,
0.703379368731524,1.),(1.00001757684414,0.703140208127786,1.),(1.0000175975557,
0.702790405370624,1.),(1.00001760400313,0.702681513177461,1.),(1.00001760634368,
0.70264198295943,1.),(1.00001760241798,0.702708285071858,1.),(1.00001758531177,
0.702997196308989,1.),(1.0000175725837,0.703212163799586,1.),(1.00001754217716,
0.703725707571209,1.),(1.00001752416292,0.704029954665288,1.),(1.00001748871825,
0.70462858880522,1.),(1.00001746980264,0.704948059351592,1.),(1.00001743675222,
0.705506256280986,1.),(1.00001742229396,0.705750445441915,1.),(1.00001739507728,
0.706210114873096,1.),(1.00001738284171,0.706416764545461,1.),(1.00001736008677,
0.706801078573585,1.),(1.00001735227936,0.706932939903547,1.),(1.00001734572074,
0.707043710053301,1.),(1.00001734511635,0.707053917819979,1.),(1.00001734524073,
0.707051817170862,1.)))
REPRESENTATION_ITEM('')
SURFACE()
);
#32=(
BOUNDED_SURFACE()
B_SPLINE_SURFACE(3,2,((#5930,#5931,#5932),(#5933,#5934,#5935),(#5936,#5937,
#5938),(#5939,#5940,#5941)),.UNSPECIFIED.,.F.,.F.,.F.)
B_SPLINE_SURFACE_WITH_KNOTS((4,4),(3,3),(1.30104260698261E-18,0.000260967710647298),
(0.,1.00051296360226),.UNSPECIFIED.)
GEOMETRIC_REPRESENTATION_ITEM()
RATIONAL_B_SPLINE_SURFACE(((1.,0.706954749814845,1.00030064309432),(1.,
0.70659474247763,1.00030101243564),(1.,0.706285108016179,1.00030133009806),
(1.,0.706025466670239,1.00030159647118)))
REPRESENTATION_ITEM('')
SURFACE()
);
#33=(
BOUNDED_SURFACE()
B_SPLINE_SURFACE(3,2,((#5943,#5944,#5945),(#5946,#5947,#5948),(#5949,#5950,
#5951),(#5952,#5953,#5954),(#5955,#5956,#5957),(#5958,#5959,#5960),(#5961,
#5962,#5963),(#5964,#5965,#5966),(#5967,#5968,#5969),(#5970,#5971,#5972),
(#5973,#5974,#5975),(#5976,#5977,#5978)),.UNSPECIFIED.,.F.,.F.,.F.)
B_SPLINE_SURFACE_WITH_KNOTS((4,2,2,2,2,4),(3,3),(-1.55219268475965E-5,0.000639101144984623,
0.00129372421681684,0.00162103575273295,0.00194834728864906,0.00260297036048128),
(0.,1.),.UNSPECIFIED.)
GEOMETRIC_REPRESENTATION_ITEM()
RATIONAL_B_SPLINE_SURFACE(((1.,0.70570297274577,1.),(1.,0.708626389273159,
1.),(1.,0.710948418932393,1.),(1.,0.714387954254618,1.),(1.,0.715602621788581,
1.),(1.,0.716821110255159,1.),(1.,0.717118542824262,1.),(1.,0.717523820407545,
1.),(1.,0.717652361324455,1.),(1.,0.71720772782131,1.),(1.,0.716049673090967,
1.),(1.,0.714565999598193,1.)))
REPRESENTATION_ITEM('')
SURFACE()
);
#34=(
BOUNDED_SURFACE()
B_SPLINE_SURFACE(3,2,((#6002,#6003,#6004),(#6005,#6006,#6007),(#6008,#6009,
#6010),(#6011,#6012,#6013),(#6014,#6015,#6016),(#6017,#6018,#6019)),
 .UNSPECIFIED.,.F.,.F.,.F.)
B_SPLINE_SURFACE_WITH_KNOTS((4,2,4),(3,3),(0.0166903035477949,0.0179788710473388,
0.0192674385468827),(0.,1.),.UNSPECIFIED.)
GEOMETRIC_REPRESENTATION_ITEM()
RATIONAL_B_SPLINE_SURFACE(((1.,0.715993090486389,1.),(1.,0.717788706083318,
1.),(1.,0.718511097924105,1.),(1.,0.715873824679477,1.),(1.,0.712618771642207,
1.),(1.,0.706873224442532,1.)))
REPRESENTATION_ITEM('')
SURFACE()
);
#35=(
BOUNDED_SURFACE()
B_SPLINE_SURFACE(3,2,((#6021,#6022,#6023),(#6024,#6025,#6026),(#6027,#6028,
#6029),(#6030,#6031,#6032)),.UNSPECIFIED.,.F.,.F.,.F.)
B_SPLINE_SURFACE_WITH_KNOTS((4,4),(3,3),(0.,0.000408090496762132),(0.,1.),
 .UNSPECIFIED.)
GEOMETRIC_REPRESENTATION_ITEM()
RATIONAL_B_SPLINE_SURFACE(((1.,0.707105827257005,1.),(1.,0.706812633552605,
1.),(1.,0.706573807987462,1.),(1.,0.706389657273507,1.)))
REPRESENTATION_ITEM('')
SURFACE()
);
#36=(
BOUNDED_SURFACE()
B_SPLINE_SURFACE(3,2,((#6034,#6035,#6036),(#6037,#6038,#6039),(#6040,#6041,
#6042),(#6043,#6044,#6045)),.UNSPECIFIED.,.F.,.F.,.F.)
B_SPLINE_SURFACE_WITH_KNOTS((4,4),(3,3),(-1.51788304147971E-18,0.00196962885432771),
(-0.000791814754556172,1.),.UNSPECIFIED.)
GEOMETRIC_REPRESENTATION_ITEM()
RATIONAL_B_SPLINE_SURFACE(((1.00046420312708,0.706873909329506,1.),(1.00046417396501,
0.706892324030619,1.),(1.00046457128679,0.706641430892831,1.),(1.00046531509692,
0.706171743931802,1.)))
REPRESENTATION_ITEM('')
SURFACE()
);
#37=(
BOUNDED_SURFACE()
B_SPLINE_SURFACE(3,2,((#6047,#6048,#6049),(#6050,#6051,#6052),(#6053,#6054,
#6055),(#6056,#6057,#6058)),.UNSPECIFIED.,.F.,.F.,.F.)
B_SPLINE_SURFACE_WITH_KNOTS((4,4),(3,3),(-4.77209008219369E-5,0.00800120437114475),
(0.,1.),.UNSPECIFIED.)
GEOMETRIC_REPRESENTATION_ITEM()
RATIONAL_B_SPLINE_SURFACE(((1.,0.706402208532828,1.),(1.,0.706402212092943,
1.),(1.,0.706402226587646,1.),(1.,0.706402208046277,1.)))
REPRESENTATION_ITEM('')
SURFACE()
);
#38=(
BOUNDED_SURFACE()
B_SPLINE_SURFACE(3,2,((#6060,#6061,#6062),(#6063,#6064,#6065),(#6066,#6067,
#6068),(#6069,#6070,#6071),(#6072,#6073,#6074),(#6075,#6076,#6077),(#6078,
#6079,#6080),(#6081,#6082,#6083),(#6084,#6085,#6086),(#6087,#6088,#6089),
(#6090,#6091,#6092),(#6093,#6094,#6095)),.UNSPECIFIED.,.F.,.F.,.F.)
B_SPLINE_SURFACE_WITH_KNOTS((4,2,2,2,2,4),(3,3),(-0.000287002596900857,
0.00104857153779793,0.00158567080817711,0.00212277007855629,0.00319696861931466,
0.00455816214169217),(-0.00230556957606589,1.),.UNSPECIFIED.)
GEOMETRIC_REPRESENTATION_ITEM()
RATIONAL_B_SPLINE_SURFACE(((1.00135629088791,0.705866415399121,1.),(1.00135724185099,
0.705660183696168,1.),(1.00135914186499,0.705248134971976,1.),(1.00136219460615,
0.704586098748056,1.),(1.00136312818322,0.704383637481707,1.),(1.00136502407856,
0.703972481956201,1.),(1.00136599260783,0.70376244074191,1.),(1.00136885927698,
0.703140757237133,1.),(1.00137073135075,0.702734767803335,1.),(1.00137374671092,
0.702080838248012,1.),(1.00137461691474,0.701892120496954,1.),(1.0013740127895,
0.702023134811249,1.)))
REPRESENTATION_ITEM('')
SURFACE()
);
#39=ELLIPSE('',#1729,0.10740903934394,0.0837723783515762);
#40=ELLIPSE('',#1736,0.107353841735392,0.0837313615293128);
#41=ELLIPSE('',#1793,0.304968954013502,0.304807204590736);
#42=ELLIPSE('',#1798,0.305210907902263,0.304818130183557);
#43=ELLIPSE('',#1801,0.449494125850922,0.317682801158974);
#44=ELLIPSE('',#1803,0.424877432513242,0.30800384057945);
#45=B_SPLINE_SURFACE_WITH_KNOTS('',1,3,((#3523,#3524,#3525,#3526,#3527,
#3528),(#3529,#3530,#3531,#3532,#3533,#3534),(#3535,#3536,#3537,#3538,#3539,
#3540)),.UNSPECIFIED.,.F.,.F.,.F.,(2,1,2),(4,2,4),(0.,1.00000166954685,
1.01000168624232),(-1.66954685384984E-6,0.5,1.00000166954685),
 .UNSPECIFIED.);
#46=B_SPLINE_SURFACE_WITH_KNOTS('',1,3,((#3559,#3560,#3561,#3562,#3563,
#3564,#3565),(#3566,#3567,#3568,#3569,#3570,#3571,#3572)),.UNSPECIFIED.,
 .F.,.F.,.F.,(2,2),(4,3,4),(0.,1.00000693027418),(-8.0513416668933E-6,1.00000805134167,
1.09967301522162),.UNSPECIFIED.);
#47=B_SPLINE_SURFACE_WITH_KNOTS('',3,1,((#3577,#3578),(#3579,#3580),(#3581,
#3582),(#3583,#3584)),.UNSPECIFIED.,.F.,.F.,.F.,(4,4),(2,2),(0.,1.),(0.,
0.468452658615143),.UNSPECIFIED.);
#48=B_SPLINE_SURFACE_WITH_KNOTS('',1,3,((#3605,#3606,#3607,#3608,#3609,
#3610,#3611,#3612,#3613,#3614,#3615,#3616,#3617,#3618,#3619,#3620,#3621,
#3622,#3623,#3624,#3625,#3626,#3627,#3628,#3629,#3630,#3631,#3632,#3633,
#3634,#3635,#3636,#3637,#3638,#3639,#3640,#3641,#3642,#3643,#3644,#3645,
#3646,#3647,#3648,#3649,#3650,#3651,#3652,#3653,#3654,#3655,#3656,#3657,
#3658,#3659,#3660,#3661,#3662,#3663,#3664),(#3665,#3666,#3667,#3668,#3669,
#3670,#3671,#3672,#3673,#3674,#3675,#3676,#3677,#3678,#3679,#3680,#3681,
#3682,#3683,#3684,#3685,#3686,#3687,#3688,#3689,#3690,#3691,#3692,#3693,
#3694,#3695,#3696,#3697,#3698,#3699,#3700,#3701,#3702,#3703,#3704,#3705,
#3706,#3707,#3708,#3709,#3710,#3711,#3712,#3713,#3714,#3715,#3716,#3717,
#3718,#3719,#3720,#3721,#3722,#3723,#3724),(#3725,#3726,#3727,#3728,#3729,
#3730,#3731,#3732,#3733,#3734,#3735,#3736,#3737,#3738,#3739,#3740,#3741,
#3742,#3743,#3744,#3745,#3746,#3747,#3748,#3749,#3750,#3751,#3752,#3753,
#3754,#3755,#3756,#3757,#3758,#3759,#3760,#3761,#3762,#3763,#3764,#3765,
#3766,#3767,#3768,#3769,#3770,#3771,#3772,#3773,#3774,#3775,#3776,#3777,
#3778,#3779,#3780,#3781,#3782,#3783,#3784)),.UNSPECIFIED.,.F.,.F.,.F.,(2,
1,2),(4,2,2,2,2,2,2,2,2,2,2,2,2,2,2,2,2,2,2,2,2,2,2,2,2,2,2,2,2,4),(0.,
1.,1.01),(-4.68126691492386E-6,0.015625,0.0234375,0.02734375,0.029296875,
0.03125,0.046875,0.0546875,0.0625,0.09375,0.125,0.1875,0.25,0.375,0.5,0.625,
0.75,0.8125,0.84375,0.875,0.90625,0.921875,0.9296875,0.9375,0.953125,0.9609375,
0.96484375,0.966796875,0.96875,1.00000567969561),.UNSPECIFIED.);
#49=B_SPLINE_SURFACE_WITH_KNOTS('',3,1,((#3982,#3983),(#3984,#3985),(#3986,
#3987),(#3988,#3989),(#3990,#3991),(#3992,#3993),(#3994,#3995),(#3996,#3997),
(#3998,#3999),(#4000,#4001),(#4002,#4003),(#4004,#4005),(#4006,#4007)),
 .UNSPECIFIED.,.F.,.F.,.F.,(4,2,2,2,3,4),(2,2),(0.00715902006513448,0.0624999999999996,
0.0937499999999996,0.125,0.178851909637204,0.179885911807924),(0.,0.389888890984216),
 .UNSPECIFIED.);
#50=B_SPLINE_SURFACE_WITH_KNOTS('',3,1,((#4054,#4055),(#4056,#4057),(#4058,
#4059),(#4060,#4061),(#4062,#4063),(#4064,#4065),(#4066,#4067),(#4068,#4069),
(#4070,#4071),(#4072,#4073),(#4074,#4075),(#4076,#4077),(#4078,#4079)),
 .UNSPECIFIED.,.F.,.F.,.F.,(4,3,2,2,2,4),(2,2),(0.388046437087233,0.391554519520268,
0.5,0.625,0.75,0.977216897116959),(0.,0.391890871143198),.UNSPECIFIED.);
#51=B_SPLINE_SURFACE_WITH_KNOTS('',1,3,((#4095,#4096,#4097,#4098,#4099,
#4100),(#4101,#4102,#4103,#4104,#4105,#4106)),.UNSPECIFIED.,.F.,.F.,.F.,
(2,2),(4,2,4),(0.,1.),(0.,0.5,1.),.UNSPECIFIED.);
#52=B_SPLINE_SURFACE_WITH_KNOTS('',1,3,((#4144,#4145,#4146,#4147),(#4148,
#4149,#4150,#4151)),.UNSPECIFIED.,.F.,.F.,.F.,(2,2),(4,4),(0.,1.),(0.,1.),
 .UNSPECIFIED.);
#53=B_SPLINE_SURFACE_WITH_KNOTS('',1,3,((#4173,#4174,#4175,#4176,#4177,
#4178),(#4179,#4180,#4181,#4182,#4183,#4184),(#4185,#4186,#4187,#4188,#4189,
#4190)),.UNSPECIFIED.,.F.,.F.,.F.,(2,1,2),(4,2,4),(0.,1.,1.01),(0.,0.5,
1.),.UNSPECIFIED.);
#54=B_SPLINE_SURFACE_WITH_KNOTS('',3,1,((#4250,#4251),(#4252,#4253),(#4254,
#4255),(#4256,#4257)),.UNSPECIFIED.,.F.,.F.,.F.,(4,4),(2,2),(0.,1.),(0.,
0.467277093743421),.UNSPECIFIED.);
#55=B_SPLINE_SURFACE_WITH_KNOTS('',1,3,((#4276,#4277,#4278,#4279,#4280,
#4281,#4282,#4283,#4284,#4285,#4286,#4287,#4288,#4289,#4290,#4291,#4292,
#4293,#4294,#4295,#4296,#4297,#4298,#4299,#4300,#4301,#4302,#4303,#4304,
#4305,#4306,#4307,#4308,#4309,#4310,#4311,#4312,#4313,#4314,#4315,#4316,
#4317,#4318,#4319,#4320,#4321,#4322,#4323,#4324,#4325,#4326,#4327,#4328,
#4329,#4330,#4331,#4332,#4333),(#4334,#4335,#4336,#4337,#4338,#4339,#4340,
#4341,#4342,#4343,#4344,#4345,#4346,#4347,#4348,#4349,#4350,#4351,#4352,
#4353,#4354,#4355,#4356,#4357,#4358,#4359,#4360,#4361,#4362,#4363,#4364,
#4365,#4366,#4367,#4368,#4369,#4370,#4371,#4372,#4373,#4374,#4375,#4376,
#4377,#4378,#4379,#4380,#4381,#4382,#4383,#4384,#4385,#4386,#4387,#4388,
#4389,#4390,#4391),(#4392,#4393,#4394,#4395,#4396,#4397,#4398,#4399,#4400,
#4401,#4402,#4403,#4404,#4405,#4406,#4407,#4408,#4409,#4410,#4411,#4412,
#4413,#4414,#4415,#4416,#4417,#4418,#4419,#4420,#4421,#4422,#4423,#4424,
#4425,#4426,#4427,#4428,#4429,#4430,#4431,#4432,#4433,#4434,#4435,#4436,
#4437,#4438,#4439,#4440,#4441,#4442,#4443,#4444,#4445,#4446,#4447,#4448,
#4449)),.UNSPECIFIED.,.F.,.F.,.F.,(2,1,2),(4,2,2,2,2,2,2,2,2,2,2,2,2,2,
2,2,2,2,2,2,2,2,2,2,2,2,2,2,4),(0.,1.,1.01),(-4.72470081333927E-6,0.015625,
0.0234375,0.02734375,0.029296875,0.03125,0.046875,0.0546875,0.0625,0.09375,
0.125,0.1875,0.25,0.375,0.5,0.625,0.75,0.8125,0.84375,0.875,0.90625,0.921875,
0.9375,0.953125,0.9609375,0.96484375,0.966796875,0.96875,1.00000472470081),
 .UNSPECIFIED.);
#56=B_SPLINE_SURFACE_WITH_KNOTS('',3,1,((#4515,#4516),(#4517,#4518),(#4519,
#4520),(#4521,#4522),(#4523,#4524),(#4525,#4526),(#4527,#4528),(#4529,#4530),
(#4531,#4532),(#4533,#4534)),.UNSPECIFIED.,.F.,.F.,.F.,(4,2,2,2,4),(2,2),
(0.812252261598303,0.8125,0.875,0.9375,0.993631705994321),(0.,0.391024506770211),
 .UNSPECIFIED.);
#57=B_SPLINE_SURFACE_WITH_KNOTS('',3,1,((#4582,#4583),(#4584,#4585),(#4586,
#4587),(#4588,#4589),(#4590,#4591),(#4592,#4593),(#4594,#4595),(#4596,#4597),
(#4598,#4599),(#4600,#4601)),.UNSPECIFIED.,.F.,.F.,.F.,(4,2,2,2,4),(2,2),
(0.0262685954212661,0.249999999999999,0.374999999999999,0.499999999999999,
0.61197075904938),(0.,0.391254301603851),.UNSPECIFIED.);
#58=B_SPLINE_SURFACE_WITH_KNOTS('',1,3,((#4651,#4652,#4653,#4654,#4655,
#4656),(#4657,#4658,#4659,#4660,#4661,#4662)),.UNSPECIFIED.,.F.,.F.,.F.,
(2,2),(4,2,4),(0.,1.00000065209031),(0.,0.5,1.),.UNSPECIFIED.);
#59=B_SPLINE_SURFACE_WITH_KNOTS('',1,3,((#4689,#4690,#4691,#4692),(#4693,
#4694,#4695,#4696)),.UNSPECIFIED.,.F.,.F.,.F.,(2,2),(4,4),(0.,1.),(0.,1.),
 .UNSPECIFIED.);
#60=SPHERICAL_SURFACE('',#1712,2.54);
#61=SPHERICAL_SURFACE('',#1719,2.54);
#62=SPHERICAL_SURFACE('',#1752,2.54);
#63=SPHERICAL_SURFACE('',#1770,2.54);
#64=SPHERICAL_SURFACE('',#1783,0.3048);
#65=SPHERICAL_SURFACE('',#1789,0.3048);
#66=SPHERICAL_SURFACE('',#1808,0.3048);
#67=FACE_BOUND('',#359,.T.);
#68=FACE_BOUND('',#398,.T.);
#69=PLANE('',#1673);
#70=PLANE('',#1682);
#71=PLANE('',#1691);
#72=PLANE('',#1692);
#73=PLANE('',#1695);
#74=PLANE('',#1696);
#75=PLANE('',#1698);
#76=PLANE('',#1700);
#77=PLANE('',#1702);
#78=PLANE('',#1704);
#79=PLANE('',#1706);
#80=PLANE('',#1722);
#81=PLANE('',#1730);
#82=PLANE('',#1732);
#83=PLANE('',#1734);
#84=PLANE('',#1737);
#85=PLANE('',#1739);
#86=PLANE('',#1741);
#87=PLANE('',#1751);
#88=PLANE('',#1761);
#89=CONICAL_SURFACE('',#1662,21.4191564503076,0.0174532925199433);
#90=LINE('',#2759,#161);
#91=LINE('',#2771,#162);
#92=LINE('',#2898,#163);
#93=LINE('',#2902,#164);
#94=LINE('',#2907,#165);
#95=LINE('',#3095,#166);
#96=LINE('',#3099,#167);
#97=LINE('',#3124,#168);
#98=LINE('',#3134,#169);
#99=LINE('',#3136,#170);
#100=LINE('',#3149,#171);
#101=LINE('',#3150,#172);
#102=LINE('',#3151,#173);
#103=LINE('',#3154,#174);
#104=LINE('',#3157,#175);
#105=LINE('',#3159,#176);
#106=LINE('',#3162,#177);
#107=LINE('',#3164,#178);
#108=LINE('',#3176,#179);
#109=LINE('',#3178,#180);
#110=LINE('',#3180,#181);
#111=LINE('',#3181,#182);
#112=LINE('',#3185,#183);
#113=LINE('',#3186,#184);
#114=LINE('',#3187,#185);
#115=LINE('',#3192,#186);
#116=LINE('',#3196,#187);
#117=LINE('',#3199,#188);
#118=LINE('',#3203,#189);
#119=LINE('',#3207,#190);
#120=LINE('',#3209,#191);
#121=LINE('',#3212,#192);
#122=LINE('',#3220,#193);
#123=LINE('',#3222,#194);
#124=LINE('',#3225,#195);
#125=LINE('',#3233,#196);
#126=LINE('',#3234,#197);
#127=LINE('',#3237,#198);
#128=LINE('',#3522,#199);
#129=LINE('',#3542,#200);
#130=LINE('',#3586,#201);
#131=LINE('',#3600,#202);
#132=LINE('',#3604,#203);
#133=LINE('',#3981,#204);
#134=LINE('',#4041,#205);
#135=LINE('',#4043,#206);
#136=LINE('',#4050,#207);
#137=LINE('',#4053,#208);
#138=LINE('',#4086,#209);
#139=LINE('',#4088,#210);
#140=LINE('',#4143,#211);
#141=LINE('',#4172,#212);
#142=LINE('',#4249,#213);
#143=LINE('',#4271,#214);
#144=LINE('',#4274,#215);
#145=LINE('',#4514,#216);
#146=LINE('',#4536,#217);
#147=LINE('',#4575,#218);
#148=LINE('',#4580,#219);
#149=LINE('',#4581,#220);
#150=LINE('',#4603,#221);
#151=LINE('',#4650,#222);
#152=LINE('',#4688,#223);
#153=LINE('',#4864,#224);
#154=LINE('',#5012,#225);
#155=LINE('',#5021,#226);
#156=LINE('',#5023,#227);
#157=LINE('',#5309,#228);
#158=LINE('',#5312,#229);
#159=LINE('',#5314,#230);
#160=LINE('',#5449,#231);
#161=VECTOR('',#1842,31.0038749999999);
#162=VECTOR('',#1855,1000.);
#163=VECTOR('',#1862,1000.);
#164=VECTOR('',#1865,21.4191564503076);
#165=VECTOR('',#1870,1000.);
#166=VECTOR('',#1877,1000.);
#167=VECTOR('',#1880,1000.);
#168=VECTOR('',#1907,1000.);
#169=VECTOR('',#1918,1000.);
#170=VECTOR('',#1919,1000.);
#171=VECTOR('',#1920,1000.);
#172=VECTOR('',#1921,10.);
#173=VECTOR('',#1922,1000.);
#174=VECTOR('',#1925,1000.);
#175=VECTOR('',#1928,1000.);
#176=VECTOR('',#1929,1000.);
#177=VECTOR('',#1934,1000.);
#178=VECTOR('',#1935,1000.);
#179=VECTOR('',#1936,1000.);
#180=VECTOR('',#1939,1000.);
#181=VECTOR('',#1940,1000.);
#182=VECTOR('',#1941,1000.);
#183=VECTOR('',#1946,1000.);
#184=VECTOR('',#1947,1000.);
#185=VECTOR('',#1948,1000.);
#186=VECTOR('',#1955,1000.);
#187=VECTOR('',#1960,1000.);
#188=VECTOR('',#1963,1000.);
#189=VECTOR('',#1968,1000.);
#190=VECTOR('',#1973,1000.);
#191=VECTOR('',#1974,1000.);
#192=VECTOR('',#1979,1000.);
#193=VECTOR('',#1990,1000.);
#194=VECTOR('',#1991,1000.);
#195=VECTOR('',#1996,1000.);
#196=VECTOR('',#2007,1000.);
#197=VECTOR('',#2008,1000.);
#198=VECTOR('',#2011,1000.);
#199=VECTOR('',#2022,1000.);
#200=VECTOR('',#2023,1000.);
#201=VECTOR('',#2024,1000.);
#202=VECTOR('',#2027,1000.);
#203=VECTOR('',#2032,1000.);
#204=VECTOR('',#2033,10.);
#205=VECTOR('',#2034,1000.);
#206=VECTOR('',#2035,1000.);
#207=VECTOR('',#2038,1000.);
#208=VECTOR('',#2041,1000.);
#209=VECTOR('',#2042,1000.);
#210=VECTOR('',#2043,1000.);
#211=VECTOR('',#2044,1000.);
#212=VECTOR('',#2045,1000.);
#213=VECTOR('',#2050,1000.);
#214=VECTOR('',#2053,1000.);
#215=VECTOR('',#2056,1000.);
#216=VECTOR('',#2059,10.);
#217=VECTOR('',#2060,1000.);
#218=VECTOR('',#2061,1000.);
#219=VECTOR('',#2066,1000.);
#220=VECTOR('',#2067,1000.);
#221=VECTOR('',#2068,1000.);
#222=VECTOR('',#2069,1000.);
#223=VECTOR('',#2070,1000.);
#224=VECTOR('',#2073,1000.);
#225=VECTOR('',#2074,1000.);
#226=VECTOR('',#2079,1000.);
#227=VECTOR('',#2080,1000.);
#228=VECTOR('',#2093,1000.);
#229=VECTOR('',#2096,1000.);
#230=VECTOR('',#2099,1000.);
#231=VECTOR('',#2124,1000.);
#232=CYLINDRICAL_SURFACE('',#1654,31.0038749999999);
#233=CYLINDRICAL_SURFACE('',#1697,24.653875);
#234=CYLINDRICAL_SURFACE('',#1699,24.6538750000004);
#235=CYLINDRICAL_SURFACE('',#1708,2.54);
#236=CYLINDRICAL_SURFACE('',#1710,6.35);
#237=CYLINDRICAL_SURFACE('',#1715,2.54);
#238=CYLINDRICAL_SURFACE('',#1717,6.35);
#239=CYLINDRICAL_SURFACE('',#1723,24.653875);
#240=CYLINDRICAL_SURFACE('',#1742,24.653875);
#241=CYLINDRICAL_SURFACE('',#1749,2.54);
#242=CYLINDRICAL_SURFACE('',#1755,6.35);
#243=CYLINDRICAL_SURFACE('',#1763,6.35);
#244=CYLINDRICAL_SURFACE('',#1766,2.54);
#245=CYLINDRICAL_SURFACE('',#1772,2.54);
#246=CYLINDRICAL_SURFACE('',#1773,2.54);
#247=CYLINDRICAL_SURFACE('',#1774,0.3048);
#248=CYLINDRICAL_SURFACE('',#1780,0.3048);
#249=CYLINDRICAL_SURFACE('',#1785,0.3048);
#250=CYLINDRICAL_SURFACE('',#1802,0.304799999999999);
#251=CYLINDRICAL_SURFACE('',#1806,0.304799999999999);
#252=CYLINDRICAL_SURFACE('',#1815,0.3048);
#253=FACE_OUTER_BOUND('',#351,.T.);
#254=FACE_OUTER_BOUND('',#352,.T.);
#255=FACE_OUTER_BOUND('',#353,.T.);
#256=FACE_OUTER_BOUND('',#354,.T.);
#257=FACE_OUTER_BOUND('',#355,.T.);
#258=FACE_OUTER_BOUND('',#356,.T.);
#259=FACE_OUTER_BOUND('',#357,.T.);
#260=FACE_OUTER_BOUND('',#358,.T.);
#261=FACE_OUTER_BOUND('',#360,.T.);
#262=FACE_OUTER_BOUND('',#361,.T.);
#263=FACE_OUTER_BOUND('',#362,.T.);
#264=FACE_OUTER_BOUND('',#363,.T.);
#265=FACE_OUTER_BOUND('',#364,.T.);
#266=FACE_OUTER_BOUND('',#365,.T.);
#267=FACE_OUTER_BOUND('',#366,.T.);
#268=FACE_OUTER_BOUND('',#367,.T.);
#269=FACE_OUTER_BOUND('',#368,.T.);
#270=FACE_OUTER_BOUND('',#369,.T.);
#271=FACE_OUTER_BOUND('',#370,.T.);
#272=FACE_OUTER_BOUND('',#371,.T.);
#273=FACE_OUTER_BOUND('',#372,.T.);
#274=FACE_OUTER_BOUND('',#373,.T.);
#275=FACE_OUTER_BOUND('',#374,.T.);
#276=FACE_OUTER_BOUND('',#375,.T.);
#277=FACE_OUTER_BOUND('',#376,.T.);
#278=FACE_OUTER_BOUND('',#377,.T.);
#279=FACE_OUTER_BOUND('',#378,.T.);
#280=FACE_OUTER_BOUND('',#379,.T.);
#281=FACE_OUTER_BOUND('',#380,.T.);
#282=FACE_OUTER_BOUND('',#381,.T.);
#283=FACE_OUTER_BOUND('',#382,.T.);
#284=FACE_OUTER_BOUND('',#383,.T.);
#285=FACE_OUTER_BOUND('',#384,.T.);
#286=FACE_OUTER_BOUND('',#385,.T.);
#287=FACE_OUTER_BOUND('',#386,.T.);
#288=FACE_OUTER_BOUND('',#387,.T.);
#289=FACE_OUTER_BOUND('',#388,.T.);
#290=FACE_OUTER_BOUND('',#389,.T.);
#291=FACE_OUTER_BOUND('',#390,.T.);
#292=FACE_OUTER_BOUND('',#391,.T.);
#293=FACE_OUTER_BOUND('',#392,.T.);
#294=FACE_OUTER_BOUND('',#393,.T.);
#295=FACE_OUTER_BOUND('',#394,.T.);
#296=FACE_OUTER_BOUND('',#395,.T.);
#297=FACE_OUTER_BOUND('',#396,.T.);
#298=FACE_OUTER_BOUND('',#397,.T.);
#299=FACE_OUTER_BOUND('',#399,.T.);
#300=FACE_OUTER_BOUND('',#400,.T.);
#301=FACE_OUTER_BOUND('',#401,.T.);
#302=FACE_OUTER_BOUND('',#402,.T.);
#303=FACE_OUTER_BOUND('',#403,.T.);
#304=FACE_OUTER_BOUND('',#404,.T.);
#305=FACE_OUTER_BOUND('',#405,.T.);
#306=FACE_OUTER_BOUND('',#406,.T.);
#307=FACE_OUTER_BOUND('',#407,.T.);
#308=FACE_OUTER_BOUND('',#408,.T.);
#309=FACE_OUTER_BOUND('',#409,.T.);
#310=FACE_OUTER_BOUND('',#410,.T.);
#311=FACE_OUTER_BOUND('',#411,.T.);
#312=FACE_OUTER_BOUND('',#412,.T.);
#313=FACE_OUTER_BOUND('',#413,.T.);
#314=FACE_OUTER_BOUND('',#414,.T.);
#315=FACE_OUTER_BOUND('',#415,.T.);
#316=FACE_OUTER_BOUND('',#416,.T.);
#317=FACE_OUTER_BOUND('',#417,.T.);
#318=FACE_OUTER_BOUND('',#418,.T.);
#319=FACE_OUTER_BOUND('',#419,.T.);
#320=FACE_OUTER_BOUND('',#420,.T.);
#321=FACE_OUTER_BOUND('',#421,.T.);
#322=FACE_OUTER_BOUND('',#422,.T.);
#323=FACE_OUTER_BOUND('',#423,.T.);
#324=FACE_OUTER_BOUND('',#424,.T.);
#325=FACE_OUTER_BOUND('',#425,.T.);
#326=FACE_OUTER_BOUND('',#426,.T.);
#327=FACE_OUTER_BOUND('',#427,.T.);
#328=FACE_OUTER_BOUND('',#428,.T.);
#329=FACE_OUTER_BOUND('',#429,.T.);
#330=FACE_OUTER_BOUND('',#430,.T.);
#331=FACE_OUTER_BOUND('',#431,.T.);
#332=FACE_OUTER_BOUND('',#432,.T.);
#333=FACE_OUTER_BOUND('',#433,.T.);
#334=FACE_OUTER_BOUND('',#434,.T.);
#335=FACE_OUTER_BOUND('',#435,.T.);
#336=FACE_OUTER_BOUND('',#436,.T.);
#337=FACE_OUTER_BOUND('',#437,.T.);
#338=FACE_OUTER_BOUND('',#438,.T.);
#339=FACE_OUTER_BOUND('',#439,.T.);
#340=FACE_OUTER_BOUND('',#440,.T.);
#341=FACE_OUTER_BOUND('',#441,.T.);
#342=FACE_OUTER_BOUND('',#442,.T.);
#343=FACE_OUTER_BOUND('',#443,.T.);
#344=FACE_OUTER_BOUND('',#444,.T.);
#345=FACE_OUTER_BOUND('',#445,.T.);
#346=FACE_OUTER_BOUND('',#446,.T.);
#347=FACE_OUTER_BOUND('',#447,.T.);
#348=FACE_OUTER_BOUND('',#448,.T.);
#349=FACE_OUTER_BOUND('',#449,.T.);
#350=FACE_OUTER_BOUND('',#450,.T.);
#351=EDGE_LOOP('',(#1024,#1025,#1026,#1027,#1028));
#352=EDGE_LOOP('',(#1029,#1030,#1031,#1032,#1033));
#353=EDGE_LOOP('',(#1034,#1035,#1036,#1037,#1038,#1039,#1040,#1041,#1042));
#354=EDGE_LOOP('',(#1043,#1044,#1045,#1046,#1047,#1048,#1049,#1050,#1051,
#1052,#1053,#1054,#1055,#1056,#1057,#1058,#1059,#1060,#1061,#1062,#1063,
#1064,#1065,#1066,#1067,#1068,#1069,#1070,#1071,#1072,#1073,#1074,#1075,
#1076));
#355=EDGE_LOOP('',(#1077,#1078,#1079,#1080,#1081,#1082,#1083,#1084,#1085,
#1086));
#356=EDGE_LOOP('',(#1087,#1088,#1089,#1090,#1091,#1092,#1093,#1094,#1095,
#1096));
#357=EDGE_LOOP('',(#1097,#1098,#1099,#1100,#1101,#1102,#1103));
#358=EDGE_LOOP('',(#1104));
#359=EDGE_LOOP('',(#1105,#1106,#1107,#1108,#1109,#1110,#1111,#1112,#1113));
#360=EDGE_LOOP('',(#1114,#1115,#1116,#1117,#1118,#1119));
#361=EDGE_LOOP('',(#1120,#1121,#1122,#1123,#1124,#1125));
#362=EDGE_LOOP('',(#1126,#1127,#1128,#1129));
#363=EDGE_LOOP('',(#1130,#1131,#1132,#1133,#1134,#1135));
#364=EDGE_LOOP('',(#1136,#1137,#1138,#1139));
#365=EDGE_LOOP('',(#1140,#1141,#1142));
#366=EDGE_LOOP('',(#1143,#1144,#1145));
#367=EDGE_LOOP('',(#1146,#1147,#1148));
#368=EDGE_LOOP('',(#1149,#1150,#1151));
#369=EDGE_LOOP('',(#1152,#1153,#1154,#1155,#1156));
#370=EDGE_LOOP('',(#1157,#1158,#1159,#1160));
#371=EDGE_LOOP('',(#1161,#1162,#1163));
#372=EDGE_LOOP('',(#1164,#1165,#1166,#1167,#1168));
#373=EDGE_LOOP('',(#1169,#1170,#1171,#1172));
#374=EDGE_LOOP('',(#1173,#1174,#1175));
#375=EDGE_LOOP('',(#1176,#1177,#1178,#1179,#1180));
#376=EDGE_LOOP('',(#1181,#1182,#1183,#1184,#1185,#1186,#1187,#1188,#1189,
#1190,#1191,#1192,#1193,#1194,#1195,#1196,#1197,#1198,#1199));
#377=EDGE_LOOP('',(#1200,#1201,#1202,#1203));
#378=EDGE_LOOP('',(#1204,#1205,#1206));
#379=EDGE_LOOP('',(#1207,#1208,#1209,#1210,#1211));
#380=EDGE_LOOP('',(#1212,#1213,#1214,#1215));
#381=EDGE_LOOP('',(#1216,#1217,#1218,#1219,#1220));
#382=EDGE_LOOP('',(#1221,#1222,#1223,#1224,#1225));
#383=EDGE_LOOP('',(#1226,#1227,#1228,#1229));
#384=EDGE_LOOP('',(#1230,#1231,#1232,#1233,#1234));
#385=EDGE_LOOP('',(#1235,#1236,#1237,#1238));
#386=EDGE_LOOP('',(#1239,#1240,#1241,#1242));
#387=EDGE_LOOP('',(#1243,#1244,#1245,#1246));
#388=EDGE_LOOP('',(#1247,#1248,#1249,#1250));
#389=EDGE_LOOP('',(#1251,#1252,#1253,#1254,#1255));
#390=EDGE_LOOP('',(#1256,#1257,#1258,#1259));
#391=EDGE_LOOP('',(#1260,#1261,#1262,#1263,#1264));
#392=EDGE_LOOP('',(#1265,#1266,#1267,#1268,#1269));
#393=EDGE_LOOP('',(#1270,#1271,#1272,#1273));
#394=EDGE_LOOP('',(#1274,#1275,#1276,#1277,#1278));
#395=EDGE_LOOP('',(#1279,#1280,#1281,#1282));
#396=EDGE_LOOP('',(#1283,#1284,#1285,#1286));
#397=EDGE_LOOP('',(#1287,#1288,#1289,#1290,#1291,#1292,#1293,#1294,#1295,
#1296));
#398=EDGE_LOOP('',(#1297));
#399=EDGE_LOOP('',(#1298,#1299,#1300,#1301,#1302,#1303,#1304,#1305,#1306,
#1307,#1308,#1309,#1310,#1311,#1312,#1313,#1314,#1315,#1316));
#400=EDGE_LOOP('',(#1317,#1318,#1319,#1320));
#401=EDGE_LOOP('',(#1321,#1322,#1323,#1324,#1325));
#402=EDGE_LOOP('',(#1326,#1327,#1328,#1329,#1330));
#403=EDGE_LOOP('',(#1331,#1332,#1333));
#404=EDGE_LOOP('',(#1334,#1335,#1336,#1337));
#405=EDGE_LOOP('',(#1338,#1339,#1340));
#406=EDGE_LOOP('',(#1341,#1342,#1343));
#407=EDGE_LOOP('',(#1344,#1345,#1346,#1347));
#408=EDGE_LOOP('',(#1348,#1349,#1350,#1351));
#409=EDGE_LOOP('',(#1352,#1353,#1354,#1355));
#410=EDGE_LOOP('',(#1356,#1357,#1358,#1359));
#411=EDGE_LOOP('',(#1360,#1361,#1362,#1363));
#412=EDGE_LOOP('',(#1364,#1365,#1366));
#413=EDGE_LOOP('',(#1367,#1368,#1369,#1370,#1371));
#414=EDGE_LOOP('',(#1372,#1373,#1374,#1375));
#415=EDGE_LOOP('',(#1376,#1377,#1378));
#416=EDGE_LOOP('',(#1379,#1380,#1381,#1382));
#417=EDGE_LOOP('',(#1383,#1384,#1385,#1386));
#418=EDGE_LOOP('',(#1387,#1388,#1389,#1390));
#419=EDGE_LOOP('',(#1391,#1392,#1393,#1394));
#420=EDGE_LOOP('',(#1395,#1396,#1397,#1398));
#421=EDGE_LOOP('',(#1399,#1400,#1401,#1402));
#422=EDGE_LOOP('',(#1403,#1404,#1405,#1406,#1407));
#423=EDGE_LOOP('',(#1408,#1409,#1410,#1411));
#424=EDGE_LOOP('',(#1412,#1413,#1414,#1415));
#425=EDGE_LOOP('',(#1416,#1417,#1418));
#426=EDGE_LOOP('',(#1419,#1420,#1421,#1422));
#427=EDGE_LOOP('',(#1423,#1424,#1425,#1426));
#428=EDGE_LOOP('',(#1427,#1428,#1429));
#429=EDGE_LOOP('',(#1430,#1431,#1432,#1433));
#430=EDGE_LOOP('',(#1434,#1435,#1436,#1437,#1438));
#431=EDGE_LOOP('',(#1439,#1440,#1441,#1442));
#432=EDGE_LOOP('',(#1443,#1444,#1445,#1446,#1447));
#433=EDGE_LOOP('',(#1448,#1449,#1450,#1451));
#434=EDGE_LOOP('',(#1452,#1453,#1454,#1455));
#435=EDGE_LOOP('',(#1456,#1457,#1458,#1459));
#436=EDGE_LOOP('',(#1460,#1461,#1462,#1463));
#437=EDGE_LOOP('',(#1464,#1465,#1466,#1467,#1468));
#438=EDGE_LOOP('',(#1469,#1470,#1471,#1472));
#439=EDGE_LOOP('',(#1473,#1474,#1475,#1476));
#440=EDGE_LOOP('',(#1477,#1478,#1479,#1480,#1481));
#441=EDGE_LOOP('',(#1482,#1483,#1484,#1485,#1486));
#442=EDGE_LOOP('',(#1487,#1488,#1489,#1490,#1491));
#443=EDGE_LOOP('',(#1492,#1493,#1494,#1495));
#444=EDGE_LOOP('',(#1496,#1497,#1498));
#445=EDGE_LOOP('',(#1499,#1500,#1501,#1502));
#446=EDGE_LOOP('',(#1503,#1504,#1505,#1506,#1507));
#447=EDGE_LOOP('',(#1508,#1509,#1510,#1511));
#448=EDGE_LOOP('',(#1512,#1513,#1514,#1515));
#449=EDGE_LOOP('',(#1516,#1517,#1518,#1519));
#450=EDGE_LOOP('',(#1520,#1521,#1522,#1523));
#451=CIRCLE('',#1647,2.54);
#452=CIRCLE('',#1648,24.653875);
#453=CIRCLE('',#1649,2.54);
#454=CIRCLE('',#1651,2.54);
#455=CIRCLE('',#1652,24.653875);
#456=CIRCLE('',#1653,2.54);
#457=CIRCLE('',#1655,31.0038749999999);
#458=CIRCLE('',#1656,31.0038749999999);
#459=CIRCLE('',#1657,31.0038749999999);
#460=CIRCLE('',#1658,31.0038749999999);
#461=CIRCLE('',#1659,31.0038749999999);
#462=CIRCLE('',#1660,31.0038749999999);
#463=CIRCLE('',#1661,31.0038749999999);
#464=CIRCLE('',#1663,21.1836);
#465=CIRCLE('',#1664,26.3100425212995);
#466=CIRCLE('',#1665,21.2493500876729);
#467=CIRCLE('',#1666,21.35408047616);
#468=CIRCLE('',#1667,21.1836);
#469=CIRCLE('',#1668,21.4191564503076);
#470=CIRCLE('',#1669,21.1836);
#471=CIRCLE('',#1670,26.4984999589429);
#472=CIRCLE('',#1671,21.2493500876729);
#473=CIRCLE('',#1672,21.35408047616);
#474=CIRCLE('',#1674,0.3048);
#475=CIRCLE('',#1675,24.653875);
#476=CIRCLE('',#1676,6.35);
#477=CIRCLE('',#1677,2.54);
#478=CIRCLE('',#1678,2.54);
#479=CIRCLE('',#1679,6.35);
#480=CIRCLE('',#1680,24.653875);
#481=CIRCLE('',#1681,24.653875);
#482=CIRCLE('',#1683,2.54);
#483=CIRCLE('',#1684,6.35);
#484=CIRCLE('',#1685,24.653875);
#485=CIRCLE('',#1686,24.6538750000004);
#486=CIRCLE('',#1687,0.3048);
#487=CIRCLE('',#1688,24.653875);
#488=CIRCLE('',#1689,6.35);
#489=CIRCLE('',#1690,2.54);
#490=CIRCLE('',#1693,24.653875);
#491=CIRCLE('',#1694,24.6538750000004);
#492=CIRCLE('',#1701,2.54);
#493=CIRCLE('',#1703,2.54);
#494=CIRCLE('',#1705,2.54);
#495=CIRCLE('',#1707,2.54);
#496=CIRCLE('',#1709,2.54);
#497=CIRCLE('',#1711,6.35);
#498=CIRCLE('',#1713,2.54);
#499=CIRCLE('',#1714,2.54);
#500=CIRCLE('',#1716,2.54);
#501=CIRCLE('',#1718,6.35);
#502=CIRCLE('',#1720,2.54);
#503=CIRCLE('',#1721,2.54);
#504=CIRCLE('',#1724,12.899506096206);
#505=CIRCLE('',#1725,24.653875);
#506=CIRCLE('',#1726,6.63661268708026);
#507=CIRCLE('',#1727,24.653875);
#508=CIRCLE('',#1728,30.5000366697746);
#509=CIRCLE('',#1731,24.349075);
#510=CIRCLE('',#1733,24.349075);
#511=CIRCLE('',#1735,30.28222386617);
#512=CIRCLE('',#1738,24.349075);
#513=CIRCLE('',#1740,24.349075);
#514=CIRCLE('',#1743,30.4972960466208);
#515=CIRCLE('',#1744,10.8262431948505);
#516=CIRCLE('',#1745,24.653875);
#517=CIRCLE('',#1746,10.823902615757);
#518=CIRCLE('',#1747,24.653875);
#519=CIRCLE('',#1750,2.54);
#520=CIRCLE('',#1753,2.54);
#521=CIRCLE('',#1754,2.54);
#522=CIRCLE('',#1756,6.35);
#523=CIRCLE('',#1757,12.9544856828033);
#524=CIRCLE('',#1760,10.9078621522663);
#525=CIRCLE('',#1762,30.2795719890051);
#526=CIRCLE('',#1764,6.35);
#527=CIRCLE('',#1765,10.910087856599);
#528=CIRCLE('',#1767,2.54);
#529=CIRCLE('',#1769,2.54);
#530=CIRCLE('',#1771,2.54);
#531=CIRCLE('',#1775,0.3048);
#532=CIRCLE('',#1776,0.3048);
#533=CIRCLE('',#1777,0.3048);
#534=CIRCLE('',#1778,0.304800000000001);
#535=CIRCLE('',#1779,0.304812369640035);
#536=CIRCLE('',#1781,0.3048);
#537=CIRCLE('',#1782,0.304799999999999);
#538=CIRCLE('',#1784,0.304800000000001);
#539=CIRCLE('',#1786,0.304800000000001);
#540=CIRCLE('',#1788,0.304800000000001);
#541=CIRCLE('',#1790,0.3048);
#542=CIRCLE('',#1791,0.304811133449739);
#543=CIRCLE('',#1792,0.304799999999999);
#544=CIRCLE('',#1795,0.3048);
#545=CIRCLE('',#1796,0.3048);
#546=CIRCLE('',#1799,0.304800000000001);
#547=CIRCLE('',#1800,0.304799999999999);
#548=CIRCLE('',#1805,0.304799999999999);
#549=CIRCLE('',#1807,0.304800000000001);
#550=CIRCLE('',#1809,0.3048);
#551=CIRCLE('',#1810,0.304803652886789);
#552=CIRCLE('',#1811,0.3048);
#553=CIRCLE('',#1812,0.3048);
#554=CIRCLE('',#1813,0.3048);
#555=CIRCLE('',#1814,0.3048);
#556=B_SPLINE_CURVE_WITH_KNOTS('',3,(#2233,#2234,#2235,#2236,#2237,#2238,
#2239,#2240,#2241,#2242,#2243,#2244,#2245,#2246,#2247,#2248,#2249,#2250,
#2251,#2252,#2253,#2254,#2255,#2256,#2257,#2258,#2259,#2260,#2261,#2262,
#2263,#2264,#2265,#2266,#2267,#2268,#2269,#2270,#2271,#2272,#2273,#2274,
#2275,#2276,#2277,#2278,#2279,#2280,#2281,#2282,#2283,#2284,#2285,#2286,
#2287,#2288,#2289,#2290,#2291,#2292,#2293,#2294,#2295,#2296,#2297,#2298,
#2299,#2300,#2301,#2302,#2303,#2304,#2305,#2306,#2307,#2308,#2309,#2310,
#2311,#2312,#2313,#2314,#2315,#2316,#2317,#2318,#2319,#2320,#2321,#2322,
#2323,#2324,#2325,#2326,#2327,#2328,#2329,#2330,#2331,#2332,#2333,#2334,
#2335,#2336,#2337,#2338,#2339,#2340,#2341,#2342,#2343,#2344,#2345,#2346,
#2347,#2348,#2349,#2350,#2351,#2352,#2353,#2354,#2355,#2356,#2357,#2358,
#2359),.UNSPECIFIED.,.F.,.F.,(4,3,3,3,3,3,3,3,3,3,3,3,3,3,3,3,3,3,3,3,3,
3,3,3,3,3,3,3,3,3,3,3,3,3,3,3,3,3,3,3,3,3,4),(0.5,0.519325333037344,0.538667631492815,
0.557977203157757,0.560546874999999,0.562333271787493,0.562499999999999,
0.581114300479105,0.599746925283368,0.618350543667544,0.621093749999999,
0.623826684070421,0.624999999999999,0.643139831009988,0.661413665504994,
0.679687499999999,0.684235858890312,0.687499999999999,0.706311281566053,
0.725145452892714,0.743947717061218,0.749999999999999,0.767902162419499,
0.786294831209749,0.804687499999999,0.80913545469389,0.812499999999999,
0.830640266732978,0.848799381732061,0.866930553585046,0.871093749999999,
0.8737873110668,0.874999999999999,0.893614384267209,0.912246651209454,0.930847898183524,
0.935546875,0.937312451334187,0.9375,0.956822762680325,0.976163448562408,
0.995471292032604,1.),.UNSPECIFIED.);
#557=B_SPLINE_CURVE_WITH_KNOTS('',3,(#2361,#2362,#2363,#2364,#2365,#2366,
#2367,#2368,#2369,#2370,#2371,#2372,#2373,#2374,#2375,#2376,#2377,#2378,
#2379,#2380,#2381,#2382,#2383,#2384,#2385,#2386,#2387,#2388,#2389,#2390,
#2391,#2392,#2393,#2394,#2395,#2396,#2397,#2398,#2399,#2400,#2401,#2402,
#2403,#2404,#2405,#2406,#2407,#2408,#2409,#2410,#2411,#2412,#2413,#2414,
#2415,#2416,#2417,#2418,#2419,#2420,#2421,#2422,#2423,#2424,#2425,#2426,
#2427,#2428,#2429,#2430,#2431,#2432,#2433,#2434,#2435,#2436,#2437,#2438,
#2439,#2440,#2441,#2442,#2443,#2444,#2445,#2446,#2447,#2448,#2449,#2450,
#2451,#2452,#2453,#2454,#2455,#2456,#2457,#2458,#2459,#2460,#2461,#2462,
#2463,#2464,#2465,#2466,#2467,#2468,#2469,#2470,#2471,#2472,#2473,#2474,
#2475,#2476,#2477,#2478,#2479,#2480,#2481,#2482,#2483,#2484),
 .UNSPECIFIED.,.F.,.F.,(4,3,3,3,3,3,3,3,3,3,3,3,3,3,3,3,3,3,3,3,3,3,3,3,
3,3,3,3,3,3,3,3,3,3,3,3,3,3,3,3,3,4),(0.,0.0193254971654707,0.0386693580547807,
0.057982428053486,0.060546875000002,0.0623314446953814,0.062500000000002,
0.0811143004794129,0.0997469252831174,0.118350543666051,0.121093750000002,
0.123826684072145,0.125000000000003,0.143139831010139,0.161413665505071,
0.179687500000003,0.184235858890617,0.187500000000003,0.206311281502524,
0.225145452765301,0.243947716869905,0.250000000000003,0.267902162418943,
0.286294831209473,0.304687500000003,0.309135454699299,0.312500000000003,
0.330640266733081,0.34879938173243,0.366930553586143,0.371093750000002,
0.373787311067495,0.375000000000002,0.3936143842674,0.412246651209846,0.430847898183993,
0.435546875000001,0.4373106624617,0.437500000000001,0.458050658184417,0.479025329092209,
0.5),.UNSPECIFIED.);
#558=B_SPLINE_CURVE_WITH_KNOTS('',3,(#2493,#2494,#2495,#2496,#2497,#2498,
#2499,#2500,#2501,#2502,#2503,#2504,#2505,#2506,#2507,#2508,#2509,#2510,
#2511,#2512,#2513,#2514,#2515,#2516,#2517,#2518,#2519,#2520,#2521,#2522,
#2523,#2524,#2525,#2526,#2527,#2528,#2529,#2530,#2531,#2532,#2533,#2534,
#2535,#2536,#2537,#2538,#2539,#2540,#2541,#2542,#2543,#2544,#2545,#2546,
#2547,#2548,#2549,#2550,#2551,#2552,#2553,#2554,#2555,#2556,#2557,#2558,
#2559,#2560,#2561,#2562,#2563,#2564,#2565,#2566,#2567,#2568,#2569,#2570,
#2571,#2572,#2573,#2574,#2575,#2576,#2577,#2578,#2579,#2580,#2581,#2582,
#2583,#2584,#2585,#2586,#2587,#2588,#2589,#2590,#2591,#2592,#2593,#2594,
#2595,#2596,#2597,#2598,#2599,#2600,#2601,#2602,#2603,#2604,#2605,#2606,
#2607,#2608,#2609,#2610,#2611,#2612,#2613,#2614,#2615,#2616,#2617,#2618,
#2619),.UNSPECIFIED.,.F.,.F.,(4,3,3,3,3,3,3,3,3,3,3,3,3,3,3,3,3,3,3,3,3,
3,3,3,3,3,3,3,3,3,3,3,3,3,3,3,3,3,3,3,3,3,4),(0.5,0.519325333037433,0.538667631493032,
0.557977203158537,0.560546874999999,0.562333271787042,0.562499999999999,
0.581114300478927,0.599746925282893,0.618350543666683,0.621093749999999,
0.623826684068886,0.624999999999999,0.643139831009859,0.661413665504929,
0.679687499999999,0.6842358588856,0.687499999999998,0.706311281535576,0.72514545283174,
0.743947716969523,0.749999999999998,0.767902162419035,0.786294831209516,
0.804687499999997,0.80913545469564,0.812499999999997,0.830640266733024,
0.848799381732398,0.86693055358602,0.871093749999996,0.873787311067129,
0.874999999999996,0.893614384267283,0.912246651209546,0.930847898184082,
0.935546874999996,0.93731245133407,0.937499999999996,0.956822762680313,
0.976163448562336,0.995471292032669,1.),.UNSPECIFIED.);
#559=B_SPLINE_CURVE_WITH_KNOTS('',3,(#2621,#2622,#2623,#2624,#2625,#2626,
#2627,#2628,#2629,#2630,#2631,#2632,#2633,#2634,#2635,#2636,#2637,#2638,
#2639,#2640,#2641,#2642,#2643,#2644,#2645,#2646,#2647,#2648,#2649,#2650,
#2651,#2652,#2653,#2654,#2655,#2656,#2657,#2658,#2659,#2660,#2661,#2662,
#2663,#2664,#2665,#2666,#2667,#2668,#2669,#2670,#2671,#2672,#2673,#2674,
#2675,#2676,#2677,#2678,#2679,#2680,#2681,#2682,#2683,#2684,#2685,#2686,
#2687,#2688,#2689,#2690,#2691,#2692,#2693,#2694,#2695,#2696,#2697,#2698,
#2699,#2700,#2701,#2702,#2703,#2704,#2705,#2706,#2707,#2708,#2709,#2710,
#2711,#2712,#2713,#2714,#2715,#2716,#2717,#2718,#2719,#2720,#2721,#2722,
#2723,#2724,#2725,#2726,#2727,#2728,#2729,#2730,#2731,#2732,#2733,#2734,
#2735,#2736,#2737,#2738,#2739,#2740,#2741,#2742,#2743,#2744),
 .UNSPECIFIED.,.F.,.F.,(4,3,3,3,3,3,3,3,3,3,3,3,3,3,3,3,3,3,3,3,3,3,3,3,
3,3,3,3,3,3,3,3,3,3,3,3,3,3,3,3,3,4),(0.,0.0193254971639296,0.038669358052573,
0.0579824280514296,0.0605468749999985,0.0623314446933385,0.0624999999999984,
0.0811143004792192,0.0997469252840671,0.118350543668847,0.121093749999997,
0.123826684068952,0.124999999999997,0.143139831009345,0.161413665504671,
0.179687499999996,0.184235858885442,0.187499999999996,0.206311281471418,
0.225145452703064,0.243947716776894,0.249999999999997,0.267902162418866,
0.286294831209432,0.304687499999997,0.309135454697951,0.312499999999997,
0.330640266733229,0.348799381732709,0.3669305535864,0.371093749999999,0.373787311067433,
0.374999999999999,0.39361438426705,0.41224665120923,0.430847898183377,0.435546874999999,
0.437310662462285,0.437499999999999,0.458050658032729,0.479025329016365,
0.5),.UNSPECIFIED.);
#560=B_SPLINE_CURVE_WITH_KNOTS('',3,(#2775,#2776,#2777,#2778,#2779,#2780,
#2781),.UNSPECIFIED.,.F.,.F.,(4,3,4),(0.,0.201175306255809,0.402232351218842),
 .UNSPECIFIED.);
#561=B_SPLINE_CURVE_WITH_KNOTS('',3,(#2785,#2786,#2787,#2788,#2789,#2790,
#2791,#2792,#2793,#2794,#2795,#2796,#2797,#2798,#2799,#2800,#2801,#2802,
#2803,#2804,#2805,#2806,#2807,#2808),.UNSPECIFIED.,.F.,.F.,(4,2,2,2,2,2,
2,2,2,2,2,4),(1.36142302287576E-5,0.156162080596941,0.355511075409762,0.55422690265499,
0.753593218288265,0.852867692915448,0.951775717670715,1.13940548926367,
1.30354544653765,1.41123340184278,1.4764189251673,1.53734640625252),
 .UNSPECIFIED.);
#562=B_SPLINE_CURVE_WITH_KNOTS('',3,(#2810,#2811,#2812,#2813,#2814,#2815),
 .UNSPECIFIED.,.F.,.F.,(4,2,4),(-0.224953092272669,-0.107802815287281,0.),
 .UNSPECIFIED.);
#563=B_SPLINE_CURVE_WITH_KNOTS('',3,(#2817,#2818,#2819,#2820,#2821,#2822),
 .UNSPECIFIED.,.F.,.F.,(4,2,4),(-0.15564332756115,-0.149370154600289,-0.137902103021421),
 .UNSPECIFIED.);
#564=B_SPLINE_CURVE_WITH_KNOTS('',3,(#2826,#2827,#2828,#2829,#2830,#2831),
 .UNSPECIFIED.,.F.,.F.,(4,2,4),(-0.137842471388349,-0.126374440658718,-0.117829472398386),
 .UNSPECIFIED.);
#565=B_SPLINE_CURVE_WITH_KNOTS('',3,(#2833,#2834,#2835,#2836,#2837,#2838,
#2839,#2840,#2841,#2842,#2843,#2844,#2845,#2846,#2847,#2848,#2849,#2850,
#2851,#2852,#2853,#2854,#2855,#2856,#2857,#2858,#2859,#2860,#2861,#2862,
#2863,#2864,#2865,#2866,#2867,#2868,#2869),.UNSPECIFIED.,.F.,.F.,(4,3,3,
3,3,3,3,3,3,3,3,3,4),(-0.204405888024845,-0.182575873791085,-0.168303797561959,
-0.153312959480052,-0.138159850487191,-0.126235120329806,-0.111400253960021,
-0.0874049661220843,-0.083990637362676,-0.0629929786638415,-0.0420570105751125,
-0.0203762826868058,-2.56733810036399E-9),.UNSPECIFIED.);
#566=B_SPLINE_CURVE_WITH_KNOTS('',3,(#2871,#2872,#2873,#2874,#2875,#2876),
 .UNSPECIFIED.,.F.,.F.,(4,2,4),(0.,0.0788005330278673,0.158178633689144),
 .UNSPECIFIED.);
#567=B_SPLINE_CURVE_WITH_KNOTS('',3,(#2878,#2879,#2880,#2881,#2882,#2883,
#2884,#2885),.UNSPECIFIED.,.F.,.F.,(4,2,2,4),(-0.714234090687119,-0.414539765819775,
-0.115125728387047,0.),.UNSPECIFIED.);
#568=B_SPLINE_CURVE_WITH_KNOTS('',3,(#2887,#2888,#2889,#2890,#2891,#2892,
#2893,#2894,#2895,#2896),.UNSPECIFIED.,.F.,.F.,(4,2,2,2,4),(6.27656024529496E-7,
0.0936456572995542,0.187423666706677,0.281301209357303,0.375351147571285),
 .UNSPECIFIED.);
#569=B_SPLINE_CURVE_WITH_KNOTS('',3,(#2911,#2912,#2913,#2914,#2915,#2916,
#2917),.UNSPECIFIED.,.F.,.F.,(4,3,4),(-0.402231877927484,-0.201695930817384,
0.),.UNSPECIFIED.);
#570=B_SPLINE_CURVE_WITH_KNOTS('',3,(#2921,#2922,#2923,#2924,#2925,#2926,
#2927,#2928,#2929,#2930,#2931,#2932,#2933,#2934,#2935,#2936,#2937,#2938,
#2939,#2940,#2941,#2942,#2943,#2944),.UNSPECIFIED.,.F.,.F.,(4,2,2,2,2,2,
2,2,2,2,2,4),(-1.48383266966121,-1.3740488130018,-1.27846778415415,-1.10036635179506,
-0.923119597088461,-0.744926356529744,-0.656199993379285,-0.480094320961908,
-0.269771746906493,-0.111949793800775,-0.0526382072439927,-9.99999705048591E-7),
 .UNSPECIFIED.);
#571=B_SPLINE_CURVE_WITH_KNOTS('',3,(#2946,#2947,#2948,#2949,#2950,#2951,
#2952,#2953,#2954,#2955,#2956,#2957,#2958,#2959,#2960,#2961,#2962,#2963,
#2964,#2965,#2966,#2967,#2968,#2969,#2970,#2971,#2972,#2973,#2974,#2975,
#2976,#2977,#2978,#2979,#2980,#2981,#2982,#2983,#2984,#2985,#2986,#2987,
#2988,#2989,#2990,#2991,#2992,#2993,#2994,#2995,#2996,#2997,#2998,#2999,
#3000,#3001,#3002,#3003,#3004,#3005,#3006),.UNSPECIFIED.,.F.,.F.,(4,3,3,
3,3,3,3,3,3,3,3,3,3,3,3,3,3,3,3,3,4),(9.57046574502668E-12,0.0171409813887414,
0.0388491254000611,0.0608533511789522,0.0765435274038922,0.0934800271218167,
0.1095900152023,0.119713897782854,0.121010871652939,0.129993902096475,0.138526127452432,
0.146382452146453,0.153093273980863,0.163603230648033,0.174307374669977,
0.181722934046738,0.185430713735118,0.187284603579309,0.188340060376761,
0.189032706379112,0.189138493423499),.UNSPECIFIED.);
#572=B_SPLINE_CURVE_WITH_KNOTS('',3,(#3008,#3009,#3010,#3011,#3012,#3013),
 .UNSPECIFIED.,.F.,.F.,(4,2,4),(-0.155134663509725,-0.149380440808745,-0.137912262211015),
 .UNSPECIFIED.);
#573=B_SPLINE_CURVE_WITH_KNOTS('',3,(#3017,#3018,#3019,#3020,#3021,#3022),
 .UNSPECIFIED.,.F.,.F.,(4,2,4),(-0.137848861457732,-0.126380734688133,-0.117828964462972),
 .UNSPECIFIED.);
#574=B_SPLINE_CURVE_WITH_KNOTS('',3,(#3024,#3025,#3026,#3027,#3028,#3029,
#3030,#3031,#3032,#3033,#3034,#3035,#3036,#3037,#3038,#3039,#3040,#3041,
#3042,#3043,#3044,#3045,#3046,#3047,#3048,#3049,#3050,#3051,#3052,#3053,
#3054,#3055,#3056,#3057,#3058,#3059,#3060,#3061,#3062,#3063,#3064,#3065,
#3066,#3067,#3068,#3069),.UNSPECIFIED.,.F.,.F.,(4,3,3,3,3,3,3,3,3,3,3,3,
3,3,3,4),(-0.344340281997539,-0.304243268202467,-0.265013232699152,-0.22680946777611,
-0.188605702853069,-0.148780613423486,-0.121029993179084,-0.111913174081212,
-0.0935166433502742,-0.0759886386075961,-0.0597419948858844,-0.0470707274857266,
-0.0261114801757585,-0.00561864633834551,-2.31524912145524E-5,-1.19216630289107E-5),
 .UNSPECIFIED.);
#575=B_SPLINE_CURVE_WITH_KNOTS('',3,(#3071,#3072,#3073,#3074,#3075,#3076),
 .UNSPECIFIED.,.F.,.F.,(4,2,4),(-0.158186563676706,-0.0792202991008631,
-1.19526444705917E-5),.UNSPECIFIED.);
#576=B_SPLINE_CURVE_WITH_KNOTS('',3,(#3078,#3079,#3080,#3081,#3082,#3083),
 .UNSPECIFIED.,.F.,.F.,(4,2,4),(-0.71436598147484,-0.357375022700037,0.),
 .UNSPECIFIED.);
#577=B_SPLINE_CURVE_WITH_KNOTS('',3,(#3085,#3086,#3087,#3088,#3089,#3090,
#3091,#3092,#3093,#3094),.UNSPECIFIED.,.F.,.F.,(4,2,2,2,4),(-0.375154995369166,
-0.281559775297044,-0.187911942727453,-0.0940216214337268,0.),
 .UNSPECIFIED.);
#578=B_SPLINE_CURVE_WITH_KNOTS('',3,(#3138,#3139,#3140,#3141,#3142,#3143,
#3144,#3145,#3146,#3147),.UNSPECIFIED.,.F.,.F.,(4,2,2,2,4),(-0.0466361193765745,
-0.0353038230090218,-0.0234033506782881,-0.0109194459946363,-9.93063164339558E-9),
 .UNSPECIFIED.);
#579=B_SPLINE_CURVE_WITH_KNOTS('',3,(#3166,#3167,#3168,#3169,#3170,#3171,
#3172,#3173,#3174,#3175),.UNSPECIFIED.,.F.,.F.,(4,2,2,2,4),(0.,0.0113858604360067,
0.0233437523561982,0.0358753114568281,0.046858458301816),.UNSPECIFIED.);
#580=B_SPLINE_CURVE_WITH_KNOTS('',3,(#3239,#3240,#3241,#3242,#3243,#3244,
#3245,#3246,#3247,#3248,#3249,#3250,#3251,#3252),.UNSPECIFIED.,.F.,.F.,
(4,2,2,2,2,2,4),(0.,0.000542289548504008,0.00108457909700802,0.00216915819401603,
0.00271144774252004,0.00325373729102405,0.00433831638803207),
 .UNSPECIFIED.);
#581=B_SPLINE_CURVE_WITH_KNOTS('',3,(#3254,#3255,#3256,#3257,#3258,#3259,
#3260,#3261,#3262,#3263,#3264,#3265,#3266,#3267,#3268,#3269,#3270,#3271,
#3272,#3273,#3274,#3275,#3276,#3277,#3278),.UNSPECIFIED.,.F.,.F.,(4,3,3,
3,3,3,3,3,4),(4.59968893750222E-13,0.00126673870946588,0.00253959307733865,
0.00381729080772578,0.00400912987823039,0.00528629399154231,0.00655965478846559,
0.00782415316423644,0.00801825975646078),.UNSPECIFIED.);
#582=B_SPLINE_CURVE_WITH_KNOTS('',3,(#3280,#3281,#3282,#3283,#3284,#3285),
 .UNSPECIFIED.,.F.,.F.,(4,2,4),(0.,0.000991175532110688,0.00198235106422138),
 .UNSPECIFIED.);
#583=B_SPLINE_CURVE_WITH_KNOTS('',3,(#3289,#3290,#3291,#3292,#3293,#3294,
#3295,#3296,#3297,#3298,#3299,#3300,#3301,#3302,#3303,#3304,#3305,#3306,
#3307,#3308,#3309,#3310),.UNSPECIFIED.,.F.,.F.,(4,3,3,3,3,3,3,4),(2.01793874050891E-16,
0.000613620132904034,0.00121916246864333,0.00129873065957449,0.00130662704845856,
0.0017558679787886,0.00220559271440247,0.00261325409691712),
 .UNSPECIFIED.);
#584=B_SPLINE_CURVE_WITH_KNOTS('',3,(#3314,#3315,#3316,#3317,#3318,#3319,
#3320,#3321,#3322,#3323,#3324,#3325,#3326,#3327,#3328,#3329,#3330,#3331,
#3332,#3333,#3334,#3335,#3336,#3337,#3338,#3339,#3340,#3341,#3342,#3343,
#3344,#3345,#3346,#3347,#3348,#3349,#3350,#3351,#3352,#3353,#3354,#3355,
#3356,#3357,#3358,#3359),.UNSPECIFIED.,.F.,.F.,(4,3,3,3,3,3,3,3,3,3,3,3,
3,3,3,4),(0.000535730484974656,0.000694215327143175,0.00093197677669749,
0.00109192547104694,0.00116973822625181,0.00120936513451086,0.00142434598426582,
0.00172575608212248,0.00175696420221082,0.00180376875839665,0.00209634295475556,
0.00240189658431813,0.00242292213011232,0.00243779929054149,0.00303757423254292,
0.00307182982268633),.UNSPECIFIED.);
#585=B_SPLINE_CURVE_WITH_KNOTS('',3,(#3363,#3364,#3365,#3366,#3367,#3368,
#3369,#3370,#3371,#3372,#3373,#3374,#3375,#3376,#3377,#3378,#3379,#3380,
#3381,#3382,#3383,#3384,#3385,#3386,#3387,#3388,#3389,#3390,#3391,#3392,
#3393,#3394,#3395,#3396,#3397,#3398,#3399,#3400,#3401,#3402,#3403,#3404,
#3405,#3406,#3407,#3408,#3409,#3410,#3411,#3412,#3413,#3414,#3415,#3416,
#3417,#3418,#3419,#3420,#3421,#3422,#3423,#3424,#3425,#3426,#3427,#3428,
#3429,#3430,#3431,#3432,#3433,#3434,#3435,#3436,#3437,#3438,#3439,#3440,
#3441,#3442,#3443,#3444,#3445,#3446,#3447,#3448,#3449,#3450,#3451,#3452,
#3453,#3454,#3455,#3456,#3457,#3458,#3459,#3460,#3461,#3462,#3463,#3464,
#3465,#3466,#3467,#3468,#3469,#3470,#3471,#3472,#3473,#3474,#3475,#3476,
#3477,#3478,#3479,#3480,#3481,#3482,#3483,#3484,#3485,#3486,#3487,#3488,
#3489,#3490,#3491,#3492,#3493,#3494,#3495,#3496,#3497,#3498,#3499,#3500,
#3501,#3502,#3503,#3504,#3505,#3506,#3507,#3508,#3509,#3510,#3511,#3512,
#3513),.UNSPECIFIED.,.F.,.F.,(4,3,3,3,3,3,3,3,3,3,3,3,3,3,3,3,3,3,3,3,3,
3,3,3,3,3,3,3,3,3,3,3,3,3,3,3,3,3,3,3,3,3,3,3,3,3,3,3,3,3,4),(0.,0.00067979970418896,
0.00134122203195666,0.0015422820927533,0.0015597696364146,0.00197632140682653,
0.00231342313912995,0.00297735679734702,0.0030845641855066,0.00311583550293156,
0.00370949842684868,0.00385570523188325,0.00389145641879091,0.00421354038419258,
0.00452460094547039,0.0046268462782599,0.00466506157830015,0.00498975555917547,
0.00531204466702104,0.00539798732463656,0.00543709688247764,0.00580718428152025,
0.0061691283710132,0.00620788169750781,0.00665197824569961,0.00694026941738985,
0.00697858052154038,0.00762665531744282,0.00771141046376651,0.00775014106983698,
0.00813096872796076,0.00848255151014316,0.00852332992835236,0.00892140064052478,
0.00925369255651981,0.00929840412524282,0.00966161886406964,0.0100248336028965,
0.0100753292183243,0.0104968875199653,0.0107959746492731,0.0108441709646717,
0.0108537409484357,0.0110249071474162,0.011296011421533,0.0114315635585914,
0.0115671156956498,0.0116331784800192,0.0117599009572439,0.0122761156933267,
0.0123382567420264),.UNSPECIFIED.);
#586=B_SPLINE_CURVE_WITH_KNOTS('',3,(#3517,#3518,#3519,#3520),
 .UNSPECIFIED.,.F.,.F.,(4,4),(0.,0.00395959173642414),.UNSPECIFIED.);
#587=B_SPLINE_CURVE_WITH_KNOTS('',3,(#3543,#3544,#3545,#3546,#3547,#3548,
#3549,#3550,#3551,#3552,#3553,#3554,#3555,#3556,#3557,#3558),
 .UNSPECIFIED.,.F.,.F.,(4,2,2,2,2,2,2,4),(-5.99999999958355E-8,0.000489661864504373,
0.000979383729008743,0.00146910559351311,0.00195882745801748,0.00293827118702622,
0.00342799305153059,0.00391771491603496),.UNSPECIFIED.);
#588=B_SPLINE_CURVE_WITH_KNOTS('',3,(#3573,#3574,#3575,#3576),
 .UNSPECIFIED.,.F.,.F.,(4,4),(2.63563176957774E-5,0.000400580443944878),
 .UNSPECIFIED.);
#589=B_SPLINE_CURVE_WITH_KNOTS('',3,(#3588,#3589,#3590,#3591,#3592,#3593,
#3594,#3595,#3596,#3597),.UNSPECIFIED.,.F.,.F.,(4,3,3,4),(-5.99999999994498E-8,
0.00162347818268646,0.00339393791227636,0.00399595977288538),
 .UNSPECIFIED.);
#590=B_SPLINE_CURVE_WITH_KNOTS('',3,(#3786,#3787,#3788,#3789,#3790,#3791,
#3792,#3793,#3794,#3795,#3796,#3797,#3798,#3799,#3800,#3801,#3802,#3803,
#3804,#3805,#3806,#3807,#3808,#3809,#3810,#3811,#3812,#3813,#3814,#3815,
#3816,#3817,#3818,#3819,#3820,#3821,#3822,#3823,#3824,#3825,#3826,#3827,
#3828,#3829,#3830,#3831,#3832,#3833,#3834,#3835,#3836,#3837,#3838,#3839,
#3840,#3841,#3842,#3843,#3844,#3845,#3846,#3847,#3848,#3849,#3850,#3851,
#3852,#3853,#3854,#3855,#3856,#3857,#3858,#3859,#3860,#3861,#3862,#3863,
#3864,#3865,#3866,#3867,#3868,#3869,#3870,#3871,#3872,#3873,#3874,#3875,
#3876,#3877,#3878,#3879,#3880,#3881,#3882,#3883,#3884,#3885,#3886,#3887,
#3888,#3889,#3890,#3891,#3892,#3893,#3894,#3895,#3896,#3897,#3898,#3899,
#3900,#3901,#3902,#3903,#3904,#3905,#3906,#3907,#3908,#3909,#3910,#3911,
#3912,#3913,#3914,#3915,#3916,#3917,#3918,#3919,#3920,#3921,#3922,#3923,
#3924,#3925,#3926,#3927,#3928,#3929,#3930,#3931,#3932,#3933,#3934,#3935,
#3936),.UNSPECIFIED.,.F.,.F.,(4,3,3,3,3,3,3,3,3,3,3,3,3,3,3,3,3,3,3,3,3,
3,3,3,3,3,3,3,3,3,3,3,3,3,3,3,3,3,3,3,3,3,3,3,3,3,3,3,3,3,4),(3.62990312456309E-9,
0.000227787042052037,0.000454899856451194,0.000666390449885217,0.00068201267085035,
0.000723095560599666,0.000913152137103074,0.00110584778121124,0.00129577339634301,
0.00141184013209491,0.00144619112119933,0.00172764710230605,0.00202362284935419,
0.00214421948985612,0.002169286681799,0.00245161516998942,0.00272711739859932,
0.0028761325109593,0.00289238224239866,0.0032687338198859,0.00360138177159774,
0.00361547780299833,0.00401055586013764,0.0043222229737111,0.00433857336359799,
0.00466429404495149,0.004983262498787,0.00503909228731707,0.00506166892419766,
0.0056321370406334,0.00575288987362276,0.00578476448479733,0.00612588971492939,
0.00646701494506145,0.00650786004539699,0.00702877627343226,0.00718381413218435,
0.00723095560599665,0.00754369508656832,0.00790495252592865,0.00795405116659632,
0.00833417217733102,0.00863082833528057,0.00867714672719598,0.00907498175088887,
0.00947851185624572,0.0098904808205868,0.0100953559847321,0.0101233378483953,
0.0108712277754814,0.0115695289695946),.UNSPECIFIED.);
#591=B_SPLINE_CURVE_WITH_KNOTS('',3,(#3938,#3939,#3940,#3941,#3942,#3943,
#3944,#3945,#3946,#3947,#3948,#3949,#3950,#3951,#3952,#3953,#3954,#3955,
#3956,#3957,#3958,#3959,#3960,#3961,#3962,#3963,#3964,#3965,#3966,#3967,
#3968,#3969,#3970,#3971,#3972,#3973,#3974,#3975,#3976,#3977,#3978,#3979,
#3980),.UNSPECIFIED.,.F.,.F.,(4,3,3,3,3,3,3,3,3,3,3,3,3,3,4),(0.000304897746662683,
0.00177342917943594,0.00179319607557502,0.0025306506288566,0.0025373452400312,
0.00290910045977325,0.00290941982225928,0.00309545711337332,0.00309796076411071,
0.00316328116344375,0.00319324589258082,0.00322423089883651,0.00325286265166194,
0.00327772977101545,0.00328149440448737),.UNSPECIFIED.);
#592=B_SPLINE_CURVE_WITH_KNOTS('',3,(#4010,#4011,#4012,#4013,#4014,#4015,
#4016,#4017,#4018,#4019,#4020,#4021,#4022,#4023,#4024,#4025,#4026,#4027,
#4028,#4029,#4030,#4031,#4032,#4033,#4034,#4035,#4036,#4037,#4038,#4039,
#4040),.UNSPECIFIED.,.F.,.F.,(4,3,3,3,3,3,3,3,3,3,4),(-5.99882329430469E-8,
0.000323127324685304,0.000641984287668519,0.000696505748411899,0.000967940340430405,
0.00110320890010718,0.00111262917353211,0.00132523466712518,0.00150910351363692,
0.00166897376029816,0.00222531834706421),.UNSPECIFIED.);
#593=B_SPLINE_CURVE_WITH_KNOTS('',3,(#4044,#4045,#4046,#4047),
 .UNSPECIFIED.,.F.,.F.,(4,4),(0.,7.29856747537793E-7),.UNSPECIFIED.);
#594=B_SPLINE_CURVE_WITH_KNOTS('',3,(#4082,#4083,#4084,#4085),
 .UNSPECIFIED.,.F.,.F.,(4,4),(0.,7.79640206491481E-7),.UNSPECIFIED.);
#595=B_SPLINE_CURVE_WITH_KNOTS('',3,(#4089,#4090,#4091,#4092,#4093,#4094),
 .UNSPECIFIED.,.F.,.F.,(4,2,4),(0.,0.0011753559902089,0.00235071198041779),
 .UNSPECIFIED.);
#596=B_SPLINE_CURVE_WITH_KNOTS('',3,(#4108,#4109,#4110,#4111,#4112,#4113,
#4114,#4115,#4116),.UNSPECIFIED.,.F.,.F.,(4,2,3,4),(-0.00029740246703442,
0.,0.00126964950395823,0.00268356243158937),.UNSPECIFIED.);
#597=B_SPLINE_CURVE_WITH_KNOTS('',3,(#4118,#4119,#4120,#4121,#4122,#4123,
#4124,#4125,#4126,#4127,#4128,#4129,#4130,#4131,#4132,#4133,#4134,#4135,
#4136,#4137,#4138,#4139,#4140,#4141,#4142),.UNSPECIFIED.,.F.,.F.,(4,3,3,
3,3,3,3,3,4),(2.11833658195513E-14,0.000548872620540415,0.000920896252344559,
0.000921935108765254,0.00124337534746392,0.00138134437850625,0.00161156844158709,
0.00172668047312751,0.00184179250466793),.UNSPECIFIED.);
#598=B_SPLINE_CURVE_WITH_KNOTS('',3,(#4153,#4154,#4155,#4156,#4157,#4158,
#4159,#4160,#4161,#4162,#4163,#4164,#4165,#4166,#4167,#4168,#4169,#4170,
#4171),.UNSPECIFIED.,.F.,.F.,(4,3,3,3,3,3,4),(-5.99991943928808E-8,0.00179072971223771,
0.00358707223323861,0.0039765218371019,0.00547269764448544,0.00696354370585809,
0.00795310367420381),.UNSPECIFIED.);
#599=B_SPLINE_CURVE_WITH_KNOTS('',3,(#4191,#4192,#4193,#4194,#4195,#4196,
#4197,#4198,#4199,#4200,#4201,#4202,#4203,#4204,#4205,#4206,#4207,#4208,
#4209,#4210,#4211,#4212,#4213,#4214,#4215,#4216,#4217,#4218,#4219,#4220,
#4221,#4222,#4223,#4224,#4225,#4226,#4227,#4228,#4229,#4230,#4231,#4232,
#4233,#4234,#4235,#4236,#4237,#4238,#4239,#4240,#4241,#4242,#4243,#4244,
#4245),.UNSPECIFIED.,.F.,.F.,(4,3,3,3,3,3,3,3,3,3,3,3,3,3,3,3,3,3,4),(-5.99999999957483E-8,
0.00019391351727832,0.000385592664966714,0.000489684316498137,0.00097942863299627,
0.000991325472933922,0.0015460604451195,0.00195891726599254,0.0019746755365549,
0.00238897771577467,0.00246289360523424,0.0029384058989888,0.00294912151300613,
0.00317632886403706,0.00340086279969039,0.00342815021548693,0.00364260510552148,
0.00385426674772835,0.00391789453197616),.UNSPECIFIED.);
#600=B_SPLINE_CURVE_WITH_KNOTS('',3,(#4259,#4260,#4261,#4262,#4263,#4264,
#4265,#4266,#4267,#4268),.UNSPECIFIED.,.F.,.F.,(4,3,3,4),(-6.00000000019174E-8,
0.00162796171606973,0.00340471542404298,0.00399648790014659),
 .UNSPECIFIED.);
#601=B_SPLINE_CURVE_WITH_KNOTS('',3,(#4451,#4452,#4453,#4454,#4455,#4456,
#4457,#4458,#4459,#4460,#4461,#4462,#4463,#4464,#4465,#4466,#4467,#4468,
#4469,#4470,#4471,#4472,#4473,#4474,#4475,#4476,#4477,#4478),
 .UNSPECIFIED.,.F.,.F.,(4,2,2,2,2,2,2,2,2,2,2,2,2,4),(0.,0.000714730315770031,
0.00142946063154006,0.00214419094731009,0.00285892126308012,0.00357365157885015,
0.00428838189462019,0.00500311221039022,0.00571784252616025,0.00643257284193028,
0.00714730315770031,0.00857676378924036,0.0100062244207804,0.0114356850523205),
 .UNSPECIFIED.);
#602=B_SPLINE_CURVE_WITH_KNOTS('',3,(#4480,#4481,#4482,#4483,#4484,#4485,
#4486,#4487,#4488,#4489,#4490,#4491,#4492,#4493,#4494,#4495,#4496,#4497,
#4498,#4499,#4500,#4501,#4502,#4503,#4504,#4505,#4506,#4507,#4508,#4509,
#4510,#4511,#4512,#4513),.UNSPECIFIED.,.F.,.F.,(4,3,3,3,3,3,3,3,3,3,3,4),
(0.000304952955755869,0.000307272085137409,0.000911074785625061,0.00131548013892541,
0.00158682143421815,0.00176942177789704,0.00189286804181536,0.00197687798463746,
0.00203455695066787,0.00209374557255997,0.00211592058847287,0.0021334103445005),
 .UNSPECIFIED.);
#603=B_SPLINE_CURVE_WITH_KNOTS('',3,(#4538,#4539,#4540,#4541,#4542,#4543,
#4544,#4545,#4546,#4547,#4548,#4549,#4550,#4551,#4552,#4553,#4554,#4555,
#4556,#4557,#4558,#4559,#4560,#4561,#4562,#4563,#4564,#4565,#4566,#4567,
#4568,#4569,#4570,#4571,#4572,#4573,#4574),.UNSPECIFIED.,.F.,.F.,(4,3,3,
3,3,3,3,3,3,3,3,3,4),(3.30321771464266E-8,3.15101092093726E-6,0.000341555629672997,
0.00068507735714148,0.000800520931459183,0.00112554817694816,0.00115118071614601,
0.00137531993669751,0.00158099599804259,0.00159945915724901,0.00172675455813044,
0.00206499726669887,0.00230232840011487),.UNSPECIFIED.);
#604=B_SPLINE_CURVE_WITH_KNOTS('',3,(#4605,#4606,#4607,#4608,#4609,#4610,
#4611,#4612,#4613,#4614,#4615,#4616,#4617,#4618,#4619,#4620,#4621,#4622,
#4623,#4624,#4625,#4626,#4627,#4628,#4629,#4630,#4631,#4632,#4633,#4634,
#4635,#4636,#4637,#4638,#4639,#4640,#4641,#4642,#4643,#4644),
 .UNSPECIFIED.,.F.,.F.,(4,3,3,3,3,3,3,3,3,3,3,3,3,4),(4.9065389333868E-18,
0.000255661818745722,0.000513243295614521,0.000769119655531119,0.000913348612477712,
0.00116882466936754,0.00118513591349022,0.00140343192680779,0.00141849379042087,
0.00163213100046068,0.00185048531110966,0.00192987931958804,0.00215007557328424,
0.00237027182698044),.UNSPECIFIED.);
#605=B_SPLINE_CURVE_WITH_KNOTS('',3,(#4646,#4647,#4648,#4649),
 .UNSPECIFIED.,.F.,.F.,(4,4),(0.,6.13026854854042E-7),.UNSPECIFIED.);
#606=B_SPLINE_CURVE_WITH_KNOTS('',3,(#4664,#4665,#4666,#4667,#4668,#4669,
#4670,#4671,#4672,#4673,#4674,#4675,#4676),.UNSPECIFIED.,.F.,.F.,(4,3,3,
3,4),(-0.000366949215974012,0.,0.00121993037480394,0.00132047070384963,
0.00261483327801996),.UNSPECIFIED.);
#607=B_SPLINE_CURVE_WITH_KNOTS('',3,(#4678,#4679,#4680,#4681,#4682,#4683,
#4684,#4685,#4686,#4687),.UNSPECIFIED.,.F.,.F.,(4,2,2,2,4),(8.7168775853027E-18,
0.000914951311279467,0.0013724269669192,0.00160116479473906,0.00182990262255893),
 .UNSPECIFIED.);
#608=B_SPLINE_CURVE_WITH_KNOTS('',3,(#4697,#4698,#4699,#4700,#4701,#4702,
#4703,#4704,#4705,#4706,#4707,#4708,#4709,#4710,#4711,#4712,#4713,#4714,
#4715),.UNSPECIFIED.,.F.,.F.,(4,3,3,3,3,3,4),(-5.99986164328067E-8,0.00178631305902282,
0.00357826099611416,0.00397652183710191,0.00547153483714501,0.00696132010062938,
0.00795310367126928),.UNSPECIFIED.);
#609=B_SPLINE_CURVE_WITH_KNOTS('',3,(#4717,#4718,#4719,#4720,#4721,#4722,
#4723,#4724,#4725,#4726,#4727,#4728,#4729,#4730,#4731,#4732,#4733,#4734,
#4735,#4736,#4737,#4738,#4739,#4740,#4741,#4742,#4743,#4744,#4745,#4746,
#4747,#4748,#4749,#4750,#4751,#4752,#4753,#4754,#4755,#4756,#4757,#4758,
#4759,#4760,#4761,#4762,#4763,#4764,#4765,#4766,#4767,#4768,#4769,#4770,
#4771,#4772,#4773,#4774,#4775,#4776,#4777,#4778,#4779,#4780,#4781,#4782,
#4783,#4784,#4785,#4786,#4787,#4788,#4789),.UNSPECIFIED.,.F.,.F.,(4,3,3,
3,3,3,3,3,3,3,3,3,3,3,3,3,3,3,3,3,3,3,3,3,4),(0.,0.0518012633351837,0.103998087267089,
0.156214987161804,0.20819515839611,0.234374999999992,0.243388479756933,
0.249999999999992,0.300630414477752,0.351684339690625,0.402755051696657,
0.453546006996325,0.499999999999987,0.549665567993855,0.599729704434115,
0.649811896831355,0.699637643996679,0.742187499999982,0.74848254860663,
0.749999999999983,0.801817720917136,0.854024851190219,0.906236888547321,
0.958164013217385,1.),.UNSPECIFIED.);
#610=B_SPLINE_CURVE_WITH_KNOTS('',3,(#4791,#4792,#4793,#4794,#4795,#4796,
#4797,#4798,#4799,#4800,#4801,#4802,#4803,#4804,#4805,#4806,#4807,#4808,
#4809,#4810,#4811,#4812,#4813,#4814,#4815,#4816,#4817,#4818,#4819,#4820,
#4821,#4822,#4823,#4824,#4825,#4826,#4827,#4828,#4829,#4830,#4831,#4832,
#4833,#4834,#4835,#4836,#4837,#4838,#4839,#4840,#4841,#4842,#4843,#4844,
#4845,#4846,#4847,#4848,#4849,#4850,#4851,#4852,#4853,#4854,#4855,#4856,
#4857,#4858,#4859,#4860,#4861,#4862,#4863),.UNSPECIFIED.,.F.,.F.,(4,3,3,
3,3,3,3,3,3,3,3,3,3,3,3,3,3,3,3,3,3,3,3,3,4),(0.,0.0518012633364744,0.103998087269334,
0.156214987164836,0.208195158399307,0.234374999999997,0.243388479758306,
0.249999999999997,0.300630414499341,0.351684339733844,0.402755051761414,
0.453546007082006,0.499999999999995,0.54966556799389,0.599729704434369,
0.649811896831801,0.699637643997145,0.742187499999992,0.748482548606302,
0.749999999999992,0.801817720917248,0.854024851190178,0.906236888546757,
0.958164013216282,1.),.UNSPECIFIED.);
#611=B_SPLINE_CURVE_WITH_KNOTS('',3,(#4865,#4866,#4867,#4868,#4869,#4870,
#4871,#4872,#4873,#4874,#4875,#4876,#4877,#4878,#4879,#4880,#4881,#4882,
#4883,#4884,#4885,#4886,#4887,#4888,#4889,#4890,#4891,#4892,#4893,#4894,
#4895,#4896,#4897,#4898,#4899,#4900,#4901,#4902,#4903,#4904,#4905,#4906,
#4907,#4908,#4909,#4910,#4911,#4912,#4913,#4914,#4915,#4916,#4917,#4918,
#4919,#4920,#4921,#4922,#4923,#4924,#4925,#4926,#4927,#4928,#4929,#4930,
#4931,#4932,#4933,#4934,#4935,#4936,#4937),.UNSPECIFIED.,.F.,.F.,(4,3,3,
3,3,3,3,3,3,3,3,3,3,3,3,3,3,3,3,3,3,3,3,3,4),(0.,0.0518012633336742,0.103998087264843,
0.156214987159243,0.208195158393498,0.234375000000001,0.243388479755615,
0.250000000000001,0.300630414465327,0.351684339666023,0.4027550516602,0.453546006948416,
0.499999999999998,0.549665567994523,0.599729704435269,0.649811896832806,
0.69963764399853,0.742187499999996,0.748482548606223,0.749999999999995,
0.801817720916817,0.85402485118961,0.906236888546121,0.958164013215411,
1.),.UNSPECIFIED.);
#612=B_SPLINE_CURVE_WITH_KNOTS('',3,(#4939,#4940,#4941,#4942,#4943,#4944,
#4945,#4946,#4947,#4948,#4949,#4950,#4951,#4952,#4953,#4954,#4955,#4956,
#4957,#4958,#4959,#4960,#4961,#4962,#4963,#4964,#4965,#4966,#4967,#4968,
#4969,#4970,#4971,#4972,#4973,#4974,#4975,#4976,#4977,#4978,#4979,#4980,
#4981,#4982,#4983,#4984,#4985,#4986,#4987,#4988,#4989,#4990,#4991,#4992,
#4993,#4994,#4995,#4996,#4997,#4998,#4999,#5000,#5001,#5002,#5003,#5004,
#5005,#5006,#5007,#5008,#5009,#5010,#5011),.UNSPECIFIED.,.F.,.F.,(4,3,3,
3,3,3,3,3,3,3,3,3,3,3,3,3,3,3,3,3,3,3,3,3,4),(0.,0.0518012633348376,0.103998087266311,
0.156214987160855,0.208195158395124,0.234374999999999,0.243388479754563,
0.249999999999999,0.300630414394576,0.35168433952298,0.402755051444777,
0.453546006661165,0.499999999999994,0.549665567993575,0.599729704434642,
0.649811896833414,0.699637644001193,0.742187499999989,0.748482548607762,
0.749999999999989,0.801817720917272,0.854024851190313,0.906236888547209,
0.958164013217123,1.),.UNSPECIFIED.);
#613=B_SPLINE_CURVE_WITH_KNOTS('',3,(#5016,#5017,#5018,#5019),
 .UNSPECIFIED.,.F.,.F.,(4,4),(4.33680868994202E-19,0.00395899908409352),
 .UNSPECIFIED.);
#614=B_SPLINE_CURVE_WITH_KNOTS('',3,(#5025,#5026,#5027,#5028,#5029,#5030,
#5031,#5032,#5033,#5034,#5035,#5036,#5037,#5038,#5039,#5040,#5041,#5042,
#5043,#5044,#5045,#5046,#5047,#5048,#5049,#5050,#5051,#5052,#5053,#5054,
#5055,#5056,#5057,#5058,#5059,#5060,#5061,#5062,#5063,#5064,#5065,#5066,
#5067,#5068,#5069,#5070,#5071,#5072,#5073,#5074,#5075,#5076,#5077,#5078,
#5079),.UNSPECIFIED.,.F.,.F.,(4,3,3,3,3,3,3,3,3,3,3,3,3,3,3,3,3,3,4),(0.,
0.000230734677007666,0.00046472642378425,0.000542169829360818,0.000779356845322201,
0.00101927528496902,0.00107974596236884,0.00108433965872164,0.00162049734538688,
0.00216206784279733,0.00216867931744327,0.00246663545383429,0.00271084914680408,
0.00294899895171815,0.00318950397066667,0.0032480444965325,0.0032530189761649,
0.00399574641173442,0.00433735863488654),.UNSPECIFIED.);
#615=B_SPLINE_CURVE_WITH_KNOTS('',3,(#5081,#5082,#5083,#5084,#5085,#5086),
 .UNSPECIFIED.,.F.,.F.,(4,2,4),(1.32112603944549E-17,0.00402143236307146,
0.00804286472614291),.UNSPECIFIED.);
#616=B_SPLINE_CURVE_WITH_KNOTS('',3,(#5088,#5089,#5090,#5091,#5092,#5093,
#5094,#5095,#5096,#5097,#5098,#5099,#5100,#5101,#5102,#5103,#5104,#5105,
#5106),.UNSPECIFIED.,.F.,.F.,(4,3,3,3,3,3,4),(0.,0.000336853555245122,0.000682601495986322,
0.00101456361406358,0.00101502014237854,0.00192685434091981,0.00203004028475708),
 .UNSPECIFIED.);
#617=B_SPLINE_CURVE_WITH_KNOTS('',3,(#5110,#5111,#5112,#5113,#5114,#5115,
#5116,#5117,#5118,#5119,#5120,#5121,#5122,#5123,#5124,#5125,#5126,#5127,
#5128),.UNSPECIFIED.,.F.,.F.,(4,3,3,3,3,3,4),(0.,0.00043522331332859,0.00087703604591456,
0.00129309955603408,0.00175607842501481,0.00224965536346964,0.00258619911206816),
 .UNSPECIFIED.);
#618=B_SPLINE_CURVE_WITH_KNOTS('',3,(#5132,#5133,#5134,#5135,#5136,#5137,
#5138,#5139,#5140,#5141,#5142,#5143,#5144,#5145,#5146,#5147,#5148,#5149,
#5150),.UNSPECIFIED.,.F.,.F.,(4,3,3,3,3,3,4),(2.9336835955809E-17,0.000358749764578618,
0.000607797157461079,0.00121559431492213,0.00163838744337467,0.00205466939269798,
0.00243118862984423),.UNSPECIFIED.);
#619=B_SPLINE_CURVE_WITH_KNOTS('',3,(#5154,#5155,#5156,#5157,#5158,#5159,
#5160,#5161,#5162,#5163,#5164,#5165,#5166,#5167,#5168,#5169,#5170,#5171,
#5172,#5173,#5174,#5175,#5176,#5177,#5178,#5179,#5180,#5181,#5182,#5183,
#5184,#5185,#5186,#5187,#5188,#5189,#5190,#5191,#5192,#5193,#5194,#5195,
#5196,#5197,#5198,#5199,#5200,#5201,#5202,#5203,#5204,#5205,#5206,#5207,
#5208,#5209,#5210,#5211,#5212,#5213,#5214,#5215,#5216,#5217,#5218,#5219,
#5220,#5221,#5222,#5223,#5224,#5225,#5226,#5227,#5228,#5229,#5230,#5231,
#5232,#5233,#5234,#5235,#5236,#5237,#5238,#5239,#5240,#5241,#5242,#5243,
#5244,#5245,#5246,#5247,#5248,#5249,#5250,#5251,#5252,#5253,#5254,#5255,
#5256,#5257,#5258,#5259,#5260,#5261,#5262,#5263,#5264,#5265,#5266,#5267,
#5268,#5269,#5270,#5271,#5272,#5273,#5274,#5275,#5276,#5277,#5278,#5279,
#5280,#5281,#5282,#5283,#5284,#5285,#5286,#5287,#5288,#5289,#5290,#5291,
#5292,#5293,#5294,#5295,#5296,#5297,#5298,#5299,#5300,#5301,#5302,#5303,
#5304),.UNSPECIFIED.,.F.,.F.,(4,3,3,3,3,3,3,3,3,3,3,3,3,3,3,3,3,3,3,3,3,
3,3,3,3,3,3,3,3,3,3,3,3,3,3,3,3,3,3,3,3,3,3,3,3,3,3,3,3,3,4),(0.,0.000559302050313492,
0.00110309495320858,0.0015563339466834,0.00157390560822964,0.00206198485839313,
0.00253930413120698,0.00300198744247043,0.0031126678933668,0.00314396354885215,
0.00352734314514557,0.0038908348667085,0.00392652132262616,0.00431709197213036,
0.00466900184005019,0.00470705232665079,0.00520177305513137,0.00544716881339189,
0.00548595573728789,0.00583660916973036,0.00618499116764685,0.00622533578673358,
0.00626369707897877,0.00659559951759538,0.00692612873917937,0.00700350276007527,
0.00704136725903153,0.00734640413254194,0.00765761914885359,0.00778166973341697,
0.00782014217712973,0.00820109006341192,0.00855983670675866,0.00860056474459398,
0.0092441388023692,0.00933800368010035,0.0093829311462322,0.00979945331188832,
0.010116170653442,0.0101671233306729,0.0105052541401129,0.0108943376267837,
0.0109527794115971,0.0112472644965928,0.0112834211134546,0.01147796285679,
0.0116725046001254,0.0117393914603998,0.0117697754717931,0.0122619606410053,
0.0124506715734671),.UNSPECIFIED.);
#620=B_SPLINE_CURVE_WITH_KNOTS('',3,(#5393,#5394,#5395,#5396,#5397,#5398,
#5399),.UNSPECIFIED.,.F.,.F.,(4,3,4),(0.,0.000234871234495391,0.000275822770943539),
 .UNSPECIFIED.);
#621=B_SPLINE_CURVE_WITH_KNOTS('',3,(#5763,#5764,#5765,#5766,#5767,#5768,
#5769,#5770,#5771,#5772,#5773,#5774),.UNSPECIFIED.,.F.,.F.,(4,2,2,2,2,4),
(-0.00203331274096973,7.45403438747166E-7,0.00965923558097944,0.0216580924621458,
0.0335717313974973,0.0453743409386347),.UNSPECIFIED.);
#622=B_SPLINE_CURVE_WITH_KNOTS('',3,(#5825,#5826,#5827,#5828,#5829,#5830,
#5831,#5832,#5833,#5834,#5835,#5836),.UNSPECIFIED.,.F.,.F.,(4,2,2,2,2,4),
(-0.0454080218320311,-0.0335863390979106,-0.0216715410064054,-0.00967171592562954,
-6.03971368647038E-7,0.00203501426150249),.UNSPECIFIED.);
#623=B_SPLINE_CURVE_WITH_KNOTS('',3,(#5981,#5982,#5983,#5984,#5985,#5986,
#5987,#5988,#5989,#5990,#5991,#5992,#5993),.UNSPECIFIED.,.F.,.F.,(4,2,2,
2,2,1,4),(-0.0370354433895398,-0.0274441119012919,-0.017476167863612,-0.00851888282149281,
0.,0.00100975240223295,0.0020195048044659),.UNSPECIFIED.);
#624=VERTEX_POINT('',#2231);
#625=VERTEX_POINT('',#2232);
#626=VERTEX_POINT('',#2360);
#627=VERTEX_POINT('',#2485);
#628=VERTEX_POINT('',#2487);
#629=VERTEX_POINT('',#2491);
#630=VERTEX_POINT('',#2492);
#631=VERTEX_POINT('',#2620);
#632=VERTEX_POINT('',#2745);
#633=VERTEX_POINT('',#2747);
#634=VERTEX_POINT('',#2751);
#635=VERTEX_POINT('',#2752);
#636=VERTEX_POINT('',#2754);
#637=VERTEX_POINT('',#2756);
#638=VERTEX_POINT('',#2758);
#639=VERTEX_POINT('',#2761);
#640=VERTEX_POINT('',#2763);
#641=VERTEX_POINT('',#2767);
#642=VERTEX_POINT('',#2768);
#643=VERTEX_POINT('',#2770);
#644=VERTEX_POINT('',#2772);
#645=VERTEX_POINT('',#2774);
#646=VERTEX_POINT('',#2782);
#647=VERTEX_POINT('',#2784);
#648=VERTEX_POINT('',#2809);
#649=VERTEX_POINT('',#2816);
#650=VERTEX_POINT('',#2823);
#651=VERTEX_POINT('',#2825);
#652=VERTEX_POINT('',#2832);
#653=VERTEX_POINT('',#2870);
#654=VERTEX_POINT('',#2877);
#655=VERTEX_POINT('',#2886);
#656=VERTEX_POINT('',#2897);
#657=VERTEX_POINT('',#2899);
#658=VERTEX_POINT('',#2901);
#659=VERTEX_POINT('',#2904);
#660=VERTEX_POINT('',#2906);
#661=VERTEX_POINT('',#2908);
#662=VERTEX_POINT('',#2910);
#663=VERTEX_POINT('',#2918);
#664=VERTEX_POINT('',#2920);
#665=VERTEX_POINT('',#2945);
#666=VERTEX_POINT('',#3007);
#667=VERTEX_POINT('',#3014);
#668=VERTEX_POINT('',#3016);
#669=VERTEX_POINT('',#3023);
#670=VERTEX_POINT('',#3070);
#671=VERTEX_POINT('',#3077);
#672=VERTEX_POINT('',#3084);
#673=VERTEX_POINT('',#3097);
#674=VERTEX_POINT('',#3098);
#675=VERTEX_POINT('',#3100);
#676=VERTEX_POINT('',#3102);
#677=VERTEX_POINT('',#3104);
#678=VERTEX_POINT('',#3107);
#679=VERTEX_POINT('',#3109);
#680=VERTEX_POINT('',#3111);
#681=VERTEX_POINT('',#3115);
#682=VERTEX_POINT('',#3117);
#683=VERTEX_POINT('',#3119);
#684=VERTEX_POINT('',#3121);
#685=VERTEX_POINT('',#3123);
#686=VERTEX_POINT('',#3125);
#687=VERTEX_POINT('',#3127);
#688=VERTEX_POINT('',#3129);
#689=VERTEX_POINT('',#3133);
#690=VERTEX_POINT('',#3135);
#691=VERTEX_POINT('',#3137);
#692=VERTEX_POINT('',#3148);
#693=VERTEX_POINT('',#3153);
#694=VERTEX_POINT('',#3155);
#695=VERTEX_POINT('',#3158);
#696=VERTEX_POINT('',#3163);
#697=VERTEX_POINT('',#3165);
#698=VERTEX_POINT('',#3179);
#699=VERTEX_POINT('',#3184);
#700=VERTEX_POINT('',#3190);
#701=VERTEX_POINT('',#3194);
#702=VERTEX_POINT('',#3198);
#703=VERTEX_POINT('',#3202);
#704=VERTEX_POINT('',#3206);
#705=VERTEX_POINT('',#3208);
#706=VERTEX_POINT('',#3215);
#707=VERTEX_POINT('',#3219);
#708=VERTEX_POINT('',#3221);
#709=VERTEX_POINT('',#3228);
#710=VERTEX_POINT('',#3232);
#711=VERTEX_POINT('',#3236);
#712=VERTEX_POINT('',#3238);
#713=VERTEX_POINT('',#3253);
#714=VERTEX_POINT('',#3279);
#715=VERTEX_POINT('',#3286);
#716=VERTEX_POINT('',#3288);
#717=VERTEX_POINT('',#3311);
#718=VERTEX_POINT('',#3313);
#719=VERTEX_POINT('',#3360);
#720=VERTEX_POINT('',#3362);
#721=VERTEX_POINT('',#3514);
#722=VERTEX_POINT('',#3516);
#723=VERTEX_POINT('',#3541);
#724=VERTEX_POINT('',#3585);
#725=VERTEX_POINT('',#3587);
#726=VERTEX_POINT('',#3598);
#727=VERTEX_POINT('',#3602);
#728=VERTEX_POINT('',#3785);
#729=VERTEX_POINT('',#3937);
#730=VERTEX_POINT('',#4008);
#731=VERTEX_POINT('',#4009);
#732=VERTEX_POINT('',#4042);
#733=VERTEX_POINT('',#4049);
#734=VERTEX_POINT('',#4051);
#735=VERTEX_POINT('',#4080);
#736=VERTEX_POINT('',#4081);
#737=VERTEX_POINT('',#4087);
#738=VERTEX_POINT('',#4107);
#739=VERTEX_POINT('',#4117);
#740=VERTEX_POINT('',#4152);
#741=VERTEX_POINT('',#4247);
#742=VERTEX_POINT('',#4258);
#743=VERTEX_POINT('',#4269);
#744=VERTEX_POINT('',#4273);
#745=VERTEX_POINT('',#4450);
#746=VERTEX_POINT('',#4479);
#747=VERTEX_POINT('',#4535);
#748=VERTEX_POINT('',#4537);
#749=VERTEX_POINT('',#4577);
#750=VERTEX_POINT('',#4578);
#751=VERTEX_POINT('',#4602);
#752=VERTEX_POINT('',#4604);
#753=VERTEX_POINT('',#4645);
#754=VERTEX_POINT('',#4663);
#755=VERTEX_POINT('',#4677);
#756=VERTEX_POINT('',#4790);
#757=VERTEX_POINT('',#4938);
#758=VERTEX_POINT('',#5014);
#759=VERTEX_POINT('',#5015);
#760=VERTEX_POINT('',#5022);
#761=VERTEX_POINT('',#5024);
#762=VERTEX_POINT('',#5080);
#763=VERTEX_POINT('',#5087);
#764=VERTEX_POINT('',#5107);
#765=VERTEX_POINT('',#5109);
#766=VERTEX_POINT('',#5129);
#767=VERTEX_POINT('',#5131);
#768=VERTEX_POINT('',#5151);
#769=VERTEX_POINT('',#5153);
#770=VERTEX_POINT('',#5308);
#771=VERTEX_POINT('',#5310);
#772=VERTEX_POINT('',#5448);
#773=VERTEX_POINT('',#5979);
#774=EDGE_CURVE('',#624,#625,#556,.T.);
#775=EDGE_CURVE('',#626,#624,#557,.T.);
#776=EDGE_CURVE('',#626,#627,#451,.T.);
#777=EDGE_CURVE('',#628,#627,#452,.T.);
#778=EDGE_CURVE('',#628,#625,#453,.T.);
#779=EDGE_CURVE('',#629,#630,#558,.T.);
#780=EDGE_CURVE('',#631,#629,#559,.T.);
#781=EDGE_CURVE('',#631,#632,#454,.T.);
#782=EDGE_CURVE('',#633,#632,#455,.T.);
#783=EDGE_CURVE('',#630,#633,#456,.T.);
#784=EDGE_CURVE('',#634,#635,#457,.T.);
#785=EDGE_CURVE('',#635,#636,#458,.T.);
#786=EDGE_CURVE('',#636,#637,#459,.T.);
#787=EDGE_CURVE('',#637,#638,#90,.T.);
#788=EDGE_CURVE('',#638,#638,#460,.T.);
#789=EDGE_CURVE('',#637,#639,#461,.T.);
#790=EDGE_CURVE('',#639,#640,#462,.T.);
#791=EDGE_CURVE('',#640,#634,#463,.T.);
#792=EDGE_CURVE('',#641,#642,#464,.T.);
#793=EDGE_CURVE('',#643,#641,#91,.T.);
#794=EDGE_CURVE('',#643,#644,#465,.T.);
#795=EDGE_CURVE('',#645,#644,#560,.T.);
#796=EDGE_CURVE('',#646,#645,#466,.T.);
#797=EDGE_CURVE('',#647,#646,#561,.T.);
#798=EDGE_CURVE('',#648,#647,#562,.T.);
#799=EDGE_CURVE('',#648,#649,#563,.T.);
#800=EDGE_CURVE('',#649,#650,#467,.T.);
#801=EDGE_CURVE('',#650,#651,#564,.T.);
#802=EDGE_CURVE('',#652,#651,#565,.T.);
#803=EDGE_CURVE('',#653,#652,#566,.T.);
#804=EDGE_CURVE('',#654,#653,#567,.F.);
#805=EDGE_CURVE('',#655,#654,#568,.T.);
#806=EDGE_CURVE('',#655,#656,#92,.T.);
#807=EDGE_CURVE('',#657,#656,#468,.T.);
#808=EDGE_CURVE('',#657,#658,#93,.T.);
#809=EDGE_CURVE('',#658,#658,#469,.T.);
#810=EDGE_CURVE('',#659,#657,#470,.T.);
#811=EDGE_CURVE('',#660,#659,#94,.T.);
#812=EDGE_CURVE('',#661,#660,#471,.T.);
#813=EDGE_CURVE('',#662,#661,#569,.T.);
#814=EDGE_CURVE('',#663,#662,#472,.T.);
#815=EDGE_CURVE('',#664,#663,#570,.T.);
#816=EDGE_CURVE('',#665,#664,#571,.T.);
#817=EDGE_CURVE('',#665,#666,#572,.T.);
#818=EDGE_CURVE('',#666,#667,#473,.T.);
#819=EDGE_CURVE('',#667,#668,#573,.T.);
#820=EDGE_CURVE('',#669,#668,#574,.F.);
#821=EDGE_CURVE('',#670,#669,#575,.T.);
#822=EDGE_CURVE('',#671,#670,#576,.T.);
#823=EDGE_CURVE('',#672,#671,#577,.T.);
#824=EDGE_CURVE('',#642,#672,#95,.T.);
#825=EDGE_CURVE('',#673,#674,#96,.T.);
#826=EDGE_CURVE('',#674,#675,#474,.T.);
#827=EDGE_CURVE('',#676,#675,#475,.T.);
#828=EDGE_CURVE('',#677,#676,#476,.T.);
#829=EDGE_CURVE('',#636,#677,#477,.T.);
#830=EDGE_CURVE('',#678,#635,#478,.T.);
#831=EDGE_CURVE('',#679,#678,#479,.T.);
#832=EDGE_CURVE('',#680,#679,#480,.T.);
#833=EDGE_CURVE('',#680,#673,#481,.T.);
#834=EDGE_CURVE('',#681,#639,#482,.T.);
#835=EDGE_CURVE('',#682,#681,#483,.T.);
#836=EDGE_CURVE('',#683,#682,#484,.T.);
#837=EDGE_CURVE('',#683,#684,#485,.T.);
#838=EDGE_CURVE('',#685,#684,#97,.T.);
#839=EDGE_CURVE('',#685,#686,#486,.T.);
#840=EDGE_CURVE('',#687,#686,#487,.T.);
#841=EDGE_CURVE('',#688,#687,#488,.T.);
#842=EDGE_CURVE('',#640,#688,#489,.T.);
#843=EDGE_CURVE('',#689,#683,#98,.T.);
#844=EDGE_CURVE('',#690,#683,#99,.T.);
#845=EDGE_CURVE('',#690,#691,#578,.T.);
#846=EDGE_CURVE('',#691,#692,#100,.T.);
#847=EDGE_CURVE('',#660,#692,#101,.T.);
#848=EDGE_CURVE('',#689,#659,#102,.T.);
#849=EDGE_CURVE('',#656,#693,#103,.T.);
#850=EDGE_CURVE('',#693,#694,#490,.T.);
#851=EDGE_CURVE('',#694,#641,#104,.T.);
#852=EDGE_CURVE('',#642,#695,#105,.T.);
#853=EDGE_CURVE('',#695,#689,#491,.T.);
#854=EDGE_CURVE('',#694,#680,#106,.T.);
#855=EDGE_CURVE('',#696,#680,#107,.T.);
#856=EDGE_CURVE('',#696,#697,#579,.T.);
#857=EDGE_CURVE('',#697,#643,#108,.T.);
#858=EDGE_CURVE('',#673,#693,#109,.T.);
#859=EDGE_CURVE('',#698,#655,#110,.T.);
#860=EDGE_CURVE('',#698,#674,#111,.T.);
#861=EDGE_CURVE('',#672,#699,#112,.T.);
#862=EDGE_CURVE('',#699,#685,#113,.T.);
#863=EDGE_CURVE('',#684,#695,#114,.T.);
#864=EDGE_CURVE('',#700,#636,#492,.T.);
#865=EDGE_CURVE('',#700,#637,#115,.T.);
#866=EDGE_CURVE('',#701,#640,#493,.T.);
#867=EDGE_CURVE('',#701,#634,#116,.T.);
#868=EDGE_CURVE('',#634,#702,#117,.T.);
#869=EDGE_CURVE('',#635,#702,#494,.T.);
#870=EDGE_CURVE('',#637,#703,#118,.T.);
#871=EDGE_CURVE('',#639,#703,#495,.T.);
#872=EDGE_CURVE('',#704,#701,#119,.T.);
#873=EDGE_CURVE('',#688,#705,#120,.T.);
#874=EDGE_CURVE('',#705,#704,#496,.T.);
#875=EDGE_CURVE('',#632,#687,#121,.T.);
#876=EDGE_CURVE('',#705,#632,#497,.T.);
#877=EDGE_CURVE('',#706,#705,#498,.T.);
#878=EDGE_CURVE('',#706,#704,#499,.T.);
#879=EDGE_CURVE('',#707,#700,#122,.T.);
#880=EDGE_CURVE('',#677,#708,#123,.T.);
#881=EDGE_CURVE('',#708,#707,#500,.T.);
#882=EDGE_CURVE('',#627,#676,#124,.T.);
#883=EDGE_CURVE('',#708,#627,#501,.T.);
#884=EDGE_CURVE('',#709,#708,#502,.T.);
#885=EDGE_CURVE('',#709,#707,#503,.T.);
#886=EDGE_CURVE('',#703,#710,#125,.T.);
#887=EDGE_CURVE('',#710,#707,#126,.T.);
#888=EDGE_CURVE('',#675,#711,#127,.T.);
#889=EDGE_CURVE('',#711,#712,#580,.T.);
#890=EDGE_CURVE('',#712,#713,#581,.T.);
#891=EDGE_CURVE('',#713,#714,#582,.T.);
#892=EDGE_CURVE('',#714,#715,#504,.T.);
#893=EDGE_CURVE('',#715,#716,#583,.T.);
#894=EDGE_CURVE('',#716,#717,#505,.T.);
#895=EDGE_CURVE('',#717,#718,#584,.T.);
#896=EDGE_CURVE('',#718,#719,#506,.T.);
#897=EDGE_CURVE('',#719,#720,#585,.T.);
#898=EDGE_CURVE('',#720,#721,#507,.T.);
#899=EDGE_CURVE('',#721,#722,#586,.T.);
#900=EDGE_CURVE('',#722,#696,#508,.T.);
#901=EDGE_CURVE('',#679,#628,#128,.T.);
#902=EDGE_CURVE('',#723,#654,#129,.T.);
#903=EDGE_CURVE('',#723,#698,#587,.T.);
#904=EDGE_CURVE('',#692,#661,#588,.T.);
#905=EDGE_CURVE('',#661,#724,#130,.T.);
#906=EDGE_CURVE('',#724,#725,#589,.T.);
#907=EDGE_CURVE('',#725,#726,#39,.T.);
#908=EDGE_CURVE('',#662,#726,#131,.T.);
#909=EDGE_CURVE('',#726,#727,#509,.T.);
#910=EDGE_CURVE('',#727,#663,#132,.T.);
#911=EDGE_CURVE('',#727,#728,#590,.T.);
#912=EDGE_CURVE('',#728,#729,#591,.T.);
#913=EDGE_CURVE('',#729,#664,#133,.T.);
#914=EDGE_CURVE('',#730,#731,#592,.T.);
#915=EDGE_CURVE('',#731,#665,#134,.T.);
#916=EDGE_CURVE('',#732,#664,#135,.T.);
#917=EDGE_CURVE('',#732,#730,#593,.T.);
#918=EDGE_CURVE('',#666,#733,#136,.T.);
#919=EDGE_CURVE('',#733,#734,#510,.T.);
#920=EDGE_CURVE('',#734,#667,#137,.T.);
#921=EDGE_CURVE('',#735,#736,#594,.T.);
#922=EDGE_CURVE('',#736,#669,#138,.T.);
#923=EDGE_CURVE('',#668,#737,#139,.T.);
#924=EDGE_CURVE('',#737,#735,#595,.T.);
#925=EDGE_CURVE('',#669,#738,#596,.T.);
#926=EDGE_CURVE('',#738,#739,#597,.T.);
#927=EDGE_CURVE('',#739,#670,#140,.T.);
#928=EDGE_CURVE('',#739,#740,#598,.T.);
#929=EDGE_CURVE('',#740,#671,#141,.T.);
#930=EDGE_CURVE('',#740,#699,#599,.T.);
#931=EDGE_CURVE('',#697,#741,#511,.T.);
#932=EDGE_CURVE('',#741,#644,#142,.T.);
#933=EDGE_CURVE('',#741,#742,#600,.T.);
#934=EDGE_CURVE('',#742,#743,#40,.T.);
#935=EDGE_CURVE('',#743,#645,#143,.T.);
#936=EDGE_CURVE('',#744,#646,#144,.T.);
#937=EDGE_CURVE('',#743,#744,#512,.T.);
#938=EDGE_CURVE('',#744,#745,#601,.T.);
#939=EDGE_CURVE('',#745,#746,#602,.T.);
#940=EDGE_CURVE('',#746,#647,#145,.T.);
#941=EDGE_CURVE('',#747,#746,#146,.T.);
#942=EDGE_CURVE('',#747,#748,#603,.T.);
#943=EDGE_CURVE('',#748,#648,#147,.T.);
#944=EDGE_CURVE('',#749,#750,#513,.T.);
#945=EDGE_CURVE('',#750,#650,#148,.T.);
#946=EDGE_CURVE('',#649,#749,#149,.T.);
#947=EDGE_CURVE('',#651,#751,#150,.T.);
#948=EDGE_CURVE('',#751,#752,#604,.T.);
#949=EDGE_CURVE('',#752,#753,#605,.T.);
#950=EDGE_CURVE('',#753,#652,#151,.T.);
#951=EDGE_CURVE('',#652,#754,#606,.T.);
#952=EDGE_CURVE('',#754,#755,#607,.T.);
#953=EDGE_CURVE('',#653,#755,#152,.T.);
#954=EDGE_CURVE('',#755,#723,#608,.T.);
#955=EDGE_CURVE('',#709,#626,#609,.T.);
#956=EDGE_CURVE('',#625,#756,#610,.T.);
#957=EDGE_CURVE('',#706,#756,#153,.T.);
#958=EDGE_CURVE('',#706,#631,#611,.T.);
#959=EDGE_CURVE('',#630,#757,#612,.T.);
#960=EDGE_CURVE('',#709,#757,#154,.T.);
#961=EDGE_CURVE('',#758,#759,#613,.T.);
#962=EDGE_CURVE('',#759,#690,#514,.T.);
#963=EDGE_CURVE('',#682,#633,#155,.T.);
#964=EDGE_CURVE('',#686,#760,#156,.T.);
#965=EDGE_CURVE('',#760,#761,#614,.T.);
#966=EDGE_CURVE('',#761,#762,#615,.T.);
#967=EDGE_CURVE('',#762,#763,#616,.T.);
#968=EDGE_CURVE('',#763,#764,#515,.T.);
#969=EDGE_CURVE('',#764,#765,#617,.T.);
#970=EDGE_CURVE('',#765,#766,#516,.T.);
#971=EDGE_CURVE('',#766,#767,#618,.T.);
#972=EDGE_CURVE('',#767,#768,#517,.T.);
#973=EDGE_CURVE('',#768,#769,#619,.T.);
#974=EDGE_CURVE('',#769,#758,#518,.T.);
#975=EDGE_CURVE('',#702,#770,#157,.T.);
#976=EDGE_CURVE('',#770,#771,#519,.T.);
#977=EDGE_CURVE('',#771,#678,#158,.T.);
#978=EDGE_CURVE('',#770,#704,#159,.T.);
#979=EDGE_CURVE('',#771,#756,#520,.T.);
#980=EDGE_CURVE('',#770,#756,#521,.T.);
#981=EDGE_CURVE('',#628,#771,#522,.T.);
#982=EDGE_CURVE('',#753,#754,#523,.T.);
#983=EDGE_CURVE('',#745,#747,#620,.T.);
#984=EDGE_CURVE('',#728,#732,#524,.T.);
#985=EDGE_CURVE('',#691,#724,#525,.T.);
#986=EDGE_CURVE('',#772,#681,#160,.T.);
#987=EDGE_CURVE('',#633,#772,#526,.T.);
#988=EDGE_CURVE('',#736,#738,#527,.T.);
#989=EDGE_CURVE('',#710,#772,#528,.T.);
#990=EDGE_CURVE('',#772,#757,#529,.T.);
#991=EDGE_CURVE('',#710,#757,#530,.T.);
#992=EDGE_CURVE('',#760,#699,#531,.T.);
#993=EDGE_CURVE('',#761,#740,#532,.T.);
#994=EDGE_CURVE('',#762,#739,#533,.T.);
#995=EDGE_CURVE('',#763,#738,#534,.T.);
#996=EDGE_CURVE('',#764,#735,#535,.T.);
#997=EDGE_CURVE('',#737,#734,#536,.T.);
#998=EDGE_CURVE('',#765,#737,#537,.T.);
#999=EDGE_CURVE('',#765,#734,#538,.T.);
#1000=EDGE_CURVE('',#733,#731,#539,.T.);
#1001=EDGE_CURVE('',#766,#733,#540,.T.);
#1002=EDGE_CURVE('',#766,#731,#541,.T.);
#1003=EDGE_CURVE('',#767,#730,#542,.T.);
#1004=EDGE_CURVE('',#768,#728,#543,.T.);
#1005=EDGE_CURVE('',#769,#727,#41,.T.);
#1006=EDGE_CURVE('',#758,#725,#621,.T.);
#1007=EDGE_CURVE('',#759,#724,#544,.T.);
#1008=EDGE_CURVE('',#741,#722,#545,.T.);
#1009=EDGE_CURVE('',#742,#721,#622,.T.);
#1010=EDGE_CURVE('',#744,#720,#42,.T.);
#1011=EDGE_CURVE('',#745,#719,#546,.T.);
#1012=EDGE_CURVE('',#747,#718,#547,.T.);
#1013=EDGE_CURVE('',#748,#773,#43,.T.);
#1014=EDGE_CURVE('',#773,#717,#623,.T.);
#1015=EDGE_CURVE('',#749,#773,#44,.T.);
#1016=EDGE_CURVE('',#750,#716,#548,.T.);
#1017=EDGE_CURVE('',#751,#750,#549,.T.);
#1018=EDGE_CURVE('',#751,#716,#550,.T.);
#1019=EDGE_CURVE('',#752,#715,#551,.T.);
#1020=EDGE_CURVE('',#754,#714,#552,.T.);
#1021=EDGE_CURVE('',#755,#713,#553,.T.);
#1022=EDGE_CURVE('',#723,#712,#554,.T.);
#1023=EDGE_CURVE('',#698,#711,#555,.T.);
#1024=ORIENTED_EDGE('',*,*,#774,.F.);
#1025=ORIENTED_EDGE('',*,*,#775,.F.);
#1026=ORIENTED_EDGE('',*,*,#776,.T.);
#1027=ORIENTED_EDGE('',*,*,#777,.F.);
#1028=ORIENTED_EDGE('',*,*,#778,.T.);
#1029=ORIENTED_EDGE('',*,*,#779,.F.);
#1030=ORIENTED_EDGE('',*,*,#780,.F.);
#1031=ORIENTED_EDGE('',*,*,#781,.T.);
#1032=ORIENTED_EDGE('',*,*,#782,.F.);
#1033=ORIENTED_EDGE('',*,*,#783,.F.);
#1034=ORIENTED_EDGE('',*,*,#784,.T.);
#1035=ORIENTED_EDGE('',*,*,#785,.T.);
#1036=ORIENTED_EDGE('',*,*,#786,.T.);
#1037=ORIENTED_EDGE('',*,*,#787,.T.);
#1038=ORIENTED_EDGE('',*,*,#788,.F.);
#1039=ORIENTED_EDGE('',*,*,#787,.F.);
#1040=ORIENTED_EDGE('',*,*,#789,.T.);
#1041=ORIENTED_EDGE('',*,*,#790,.T.);
#1042=ORIENTED_EDGE('',*,*,#791,.T.);
#1043=ORIENTED_EDGE('',*,*,#792,.F.);
#1044=ORIENTED_EDGE('',*,*,#793,.F.);
#1045=ORIENTED_EDGE('',*,*,#794,.T.);
#1046=ORIENTED_EDGE('',*,*,#795,.F.);
#1047=ORIENTED_EDGE('',*,*,#796,.F.);
#1048=ORIENTED_EDGE('',*,*,#797,.F.);
#1049=ORIENTED_EDGE('',*,*,#798,.F.);
#1050=ORIENTED_EDGE('',*,*,#799,.T.);
#1051=ORIENTED_EDGE('',*,*,#800,.T.);
#1052=ORIENTED_EDGE('',*,*,#801,.T.);
#1053=ORIENTED_EDGE('',*,*,#802,.F.);
#1054=ORIENTED_EDGE('',*,*,#803,.F.);
#1055=ORIENTED_EDGE('',*,*,#804,.F.);
#1056=ORIENTED_EDGE('',*,*,#805,.F.);
#1057=ORIENTED_EDGE('',*,*,#806,.T.);
#1058=ORIENTED_EDGE('',*,*,#807,.F.);
#1059=ORIENTED_EDGE('',*,*,#808,.T.);
#1060=ORIENTED_EDGE('',*,*,#809,.F.);
#1061=ORIENTED_EDGE('',*,*,#808,.F.);
#1062=ORIENTED_EDGE('',*,*,#810,.F.);
#1063=ORIENTED_EDGE('',*,*,#811,.F.);
#1064=ORIENTED_EDGE('',*,*,#812,.F.);
#1065=ORIENTED_EDGE('',*,*,#813,.F.);
#1066=ORIENTED_EDGE('',*,*,#814,.F.);
#1067=ORIENTED_EDGE('',*,*,#815,.F.);
#1068=ORIENTED_EDGE('',*,*,#816,.F.);
#1069=ORIENTED_EDGE('',*,*,#817,.T.);
#1070=ORIENTED_EDGE('',*,*,#818,.T.);
#1071=ORIENTED_EDGE('',*,*,#819,.T.);
#1072=ORIENTED_EDGE('',*,*,#820,.F.);
#1073=ORIENTED_EDGE('',*,*,#821,.F.);
#1074=ORIENTED_EDGE('',*,*,#822,.F.);
#1075=ORIENTED_EDGE('',*,*,#823,.F.);
#1076=ORIENTED_EDGE('',*,*,#824,.F.);
#1077=ORIENTED_EDGE('',*,*,#825,.T.);
#1078=ORIENTED_EDGE('',*,*,#826,.T.);
#1079=ORIENTED_EDGE('',*,*,#827,.F.);
#1080=ORIENTED_EDGE('',*,*,#828,.F.);
#1081=ORIENTED_EDGE('',*,*,#829,.F.);
#1082=ORIENTED_EDGE('',*,*,#785,.F.);
#1083=ORIENTED_EDGE('',*,*,#830,.F.);
#1084=ORIENTED_EDGE('',*,*,#831,.F.);
#1085=ORIENTED_EDGE('',*,*,#832,.F.);
#1086=ORIENTED_EDGE('',*,*,#833,.T.);
#1087=ORIENTED_EDGE('',*,*,#834,.F.);
#1088=ORIENTED_EDGE('',*,*,#835,.F.);
#1089=ORIENTED_EDGE('',*,*,#836,.F.);
#1090=ORIENTED_EDGE('',*,*,#837,.T.);
#1091=ORIENTED_EDGE('',*,*,#838,.F.);
#1092=ORIENTED_EDGE('',*,*,#839,.T.);
#1093=ORIENTED_EDGE('',*,*,#840,.F.);
#1094=ORIENTED_EDGE('',*,*,#841,.F.);
#1095=ORIENTED_EDGE('',*,*,#842,.F.);
#1096=ORIENTED_EDGE('',*,*,#790,.F.);
#1097=ORIENTED_EDGE('',*,*,#843,.T.);
#1098=ORIENTED_EDGE('',*,*,#844,.F.);
#1099=ORIENTED_EDGE('',*,*,#845,.T.);
#1100=ORIENTED_EDGE('',*,*,#846,.T.);
#1101=ORIENTED_EDGE('',*,*,#847,.F.);
#1102=ORIENTED_EDGE('',*,*,#811,.T.);
#1103=ORIENTED_EDGE('',*,*,#848,.F.);
#1104=ORIENTED_EDGE('',*,*,#788,.T.);
#1105=ORIENTED_EDGE('',*,*,#849,.T.);
#1106=ORIENTED_EDGE('',*,*,#850,.T.);
#1107=ORIENTED_EDGE('',*,*,#851,.T.);
#1108=ORIENTED_EDGE('',*,*,#792,.T.);
#1109=ORIENTED_EDGE('',*,*,#852,.T.);
#1110=ORIENTED_EDGE('',*,*,#853,.T.);
#1111=ORIENTED_EDGE('',*,*,#848,.T.);
#1112=ORIENTED_EDGE('',*,*,#810,.T.);
#1113=ORIENTED_EDGE('',*,*,#807,.T.);
#1114=ORIENTED_EDGE('',*,*,#854,.T.);
#1115=ORIENTED_EDGE('',*,*,#855,.F.);
#1116=ORIENTED_EDGE('',*,*,#856,.T.);
#1117=ORIENTED_EDGE('',*,*,#857,.T.);
#1118=ORIENTED_EDGE('',*,*,#793,.T.);
#1119=ORIENTED_EDGE('',*,*,#851,.F.);
#1120=ORIENTED_EDGE('',*,*,#825,.F.);
#1121=ORIENTED_EDGE('',*,*,#858,.T.);
#1122=ORIENTED_EDGE('',*,*,#849,.F.);
#1123=ORIENTED_EDGE('',*,*,#806,.F.);
#1124=ORIENTED_EDGE('',*,*,#859,.F.);
#1125=ORIENTED_EDGE('',*,*,#860,.T.);
#1126=ORIENTED_EDGE('',*,*,#858,.F.);
#1127=ORIENTED_EDGE('',*,*,#833,.F.);
#1128=ORIENTED_EDGE('',*,*,#854,.F.);
#1129=ORIENTED_EDGE('',*,*,#850,.F.);
#1130=ORIENTED_EDGE('',*,*,#824,.T.);
#1131=ORIENTED_EDGE('',*,*,#861,.T.);
#1132=ORIENTED_EDGE('',*,*,#862,.T.);
#1133=ORIENTED_EDGE('',*,*,#838,.T.);
#1134=ORIENTED_EDGE('',*,*,#863,.T.);
#1135=ORIENTED_EDGE('',*,*,#852,.F.);
#1136=ORIENTED_EDGE('',*,*,#843,.F.);
#1137=ORIENTED_EDGE('',*,*,#853,.F.);
#1138=ORIENTED_EDGE('',*,*,#863,.F.);
#1139=ORIENTED_EDGE('',*,*,#837,.F.);
#1140=ORIENTED_EDGE('',*,*,#786,.F.);
#1141=ORIENTED_EDGE('',*,*,#864,.F.);
#1142=ORIENTED_EDGE('',*,*,#865,.T.);
#1143=ORIENTED_EDGE('',*,*,#791,.F.);
#1144=ORIENTED_EDGE('',*,*,#866,.F.);
#1145=ORIENTED_EDGE('',*,*,#867,.T.);
#1146=ORIENTED_EDGE('',*,*,#784,.F.);
#1147=ORIENTED_EDGE('',*,*,#868,.T.);
#1148=ORIENTED_EDGE('',*,*,#869,.F.);
#1149=ORIENTED_EDGE('',*,*,#789,.F.);
#1150=ORIENTED_EDGE('',*,*,#870,.T.);
#1151=ORIENTED_EDGE('',*,*,#871,.F.);
#1152=ORIENTED_EDGE('',*,*,#872,.T.);
#1153=ORIENTED_EDGE('',*,*,#866,.T.);
#1154=ORIENTED_EDGE('',*,*,#842,.T.);
#1155=ORIENTED_EDGE('',*,*,#873,.T.);
#1156=ORIENTED_EDGE('',*,*,#874,.T.);
#1157=ORIENTED_EDGE('',*,*,#873,.F.);
#1158=ORIENTED_EDGE('',*,*,#841,.T.);
#1159=ORIENTED_EDGE('',*,*,#875,.F.);
#1160=ORIENTED_EDGE('',*,*,#876,.F.);
#1161=ORIENTED_EDGE('',*,*,#877,.F.);
#1162=ORIENTED_EDGE('',*,*,#878,.T.);
#1163=ORIENTED_EDGE('',*,*,#874,.F.);
#1164=ORIENTED_EDGE('',*,*,#879,.T.);
#1165=ORIENTED_EDGE('',*,*,#864,.T.);
#1166=ORIENTED_EDGE('',*,*,#829,.T.);
#1167=ORIENTED_EDGE('',*,*,#880,.T.);
#1168=ORIENTED_EDGE('',*,*,#881,.T.);
#1169=ORIENTED_EDGE('',*,*,#880,.F.);
#1170=ORIENTED_EDGE('',*,*,#828,.T.);
#1171=ORIENTED_EDGE('',*,*,#882,.F.);
#1172=ORIENTED_EDGE('',*,*,#883,.F.);
#1173=ORIENTED_EDGE('',*,*,#884,.F.);
#1174=ORIENTED_EDGE('',*,*,#885,.T.);
#1175=ORIENTED_EDGE('',*,*,#881,.F.);
#1176=ORIENTED_EDGE('',*,*,#886,.F.);
#1177=ORIENTED_EDGE('',*,*,#870,.F.);
#1178=ORIENTED_EDGE('',*,*,#865,.F.);
#1179=ORIENTED_EDGE('',*,*,#879,.F.);
#1180=ORIENTED_EDGE('',*,*,#887,.F.);
#1181=ORIENTED_EDGE('',*,*,#827,.T.);
#1182=ORIENTED_EDGE('',*,*,#888,.T.);
#1183=ORIENTED_EDGE('',*,*,#889,.T.);
#1184=ORIENTED_EDGE('',*,*,#890,.T.);
#1185=ORIENTED_EDGE('',*,*,#891,.T.);
#1186=ORIENTED_EDGE('',*,*,#892,.T.);
#1187=ORIENTED_EDGE('',*,*,#893,.T.);
#1188=ORIENTED_EDGE('',*,*,#894,.T.);
#1189=ORIENTED_EDGE('',*,*,#895,.T.);
#1190=ORIENTED_EDGE('',*,*,#896,.T.);
#1191=ORIENTED_EDGE('',*,*,#897,.T.);
#1192=ORIENTED_EDGE('',*,*,#898,.T.);
#1193=ORIENTED_EDGE('',*,*,#899,.T.);
#1194=ORIENTED_EDGE('',*,*,#900,.T.);
#1195=ORIENTED_EDGE('',*,*,#855,.T.);
#1196=ORIENTED_EDGE('',*,*,#832,.T.);
#1197=ORIENTED_EDGE('',*,*,#901,.T.);
#1198=ORIENTED_EDGE('',*,*,#777,.T.);
#1199=ORIENTED_EDGE('',*,*,#882,.T.);
#1200=ORIENTED_EDGE('',*,*,#902,.F.);
#1201=ORIENTED_EDGE('',*,*,#903,.T.);
#1202=ORIENTED_EDGE('',*,*,#859,.T.);
#1203=ORIENTED_EDGE('',*,*,#805,.T.);
#1204=ORIENTED_EDGE('',*,*,#847,.T.);
#1205=ORIENTED_EDGE('',*,*,#904,.T.);
#1206=ORIENTED_EDGE('',*,*,#812,.T.);
#1207=ORIENTED_EDGE('',*,*,#905,.T.);
#1208=ORIENTED_EDGE('',*,*,#906,.T.);
#1209=ORIENTED_EDGE('',*,*,#907,.T.);
#1210=ORIENTED_EDGE('',*,*,#908,.F.);
#1211=ORIENTED_EDGE('',*,*,#813,.T.);
#1212=ORIENTED_EDGE('',*,*,#908,.T.);
#1213=ORIENTED_EDGE('',*,*,#909,.T.);
#1214=ORIENTED_EDGE('',*,*,#910,.T.);
#1215=ORIENTED_EDGE('',*,*,#814,.T.);
#1216=ORIENTED_EDGE('',*,*,#910,.F.);
#1217=ORIENTED_EDGE('',*,*,#911,.T.);
#1218=ORIENTED_EDGE('',*,*,#912,.T.);
#1219=ORIENTED_EDGE('',*,*,#913,.T.);
#1220=ORIENTED_EDGE('',*,*,#815,.T.);
#1221=ORIENTED_EDGE('',*,*,#914,.T.);
#1222=ORIENTED_EDGE('',*,*,#915,.T.);
#1223=ORIENTED_EDGE('',*,*,#816,.T.);
#1224=ORIENTED_EDGE('',*,*,#916,.F.);
#1225=ORIENTED_EDGE('',*,*,#917,.T.);
#1226=ORIENTED_EDGE('',*,*,#818,.F.);
#1227=ORIENTED_EDGE('',*,*,#918,.T.);
#1228=ORIENTED_EDGE('',*,*,#919,.T.);
#1229=ORIENTED_EDGE('',*,*,#920,.T.);
#1230=ORIENTED_EDGE('',*,*,#921,.T.);
#1231=ORIENTED_EDGE('',*,*,#922,.T.);
#1232=ORIENTED_EDGE('',*,*,#820,.T.);
#1233=ORIENTED_EDGE('',*,*,#923,.T.);
#1234=ORIENTED_EDGE('',*,*,#924,.T.);
#1235=ORIENTED_EDGE('',*,*,#925,.T.);
#1236=ORIENTED_EDGE('',*,*,#926,.T.);
#1237=ORIENTED_EDGE('',*,*,#927,.T.);
#1238=ORIENTED_EDGE('',*,*,#821,.T.);
#1239=ORIENTED_EDGE('',*,*,#927,.F.);
#1240=ORIENTED_EDGE('',*,*,#928,.T.);
#1241=ORIENTED_EDGE('',*,*,#929,.T.);
#1242=ORIENTED_EDGE('',*,*,#822,.T.);
#1243=ORIENTED_EDGE('',*,*,#929,.F.);
#1244=ORIENTED_EDGE('',*,*,#930,.T.);
#1245=ORIENTED_EDGE('',*,*,#861,.F.);
#1246=ORIENTED_EDGE('',*,*,#823,.T.);
#1247=ORIENTED_EDGE('',*,*,#857,.F.);
#1248=ORIENTED_EDGE('',*,*,#931,.T.);
#1249=ORIENTED_EDGE('',*,*,#932,.T.);
#1250=ORIENTED_EDGE('',*,*,#794,.F.);
#1251=ORIENTED_EDGE('',*,*,#933,.T.);
#1252=ORIENTED_EDGE('',*,*,#934,.T.);
#1253=ORIENTED_EDGE('',*,*,#935,.T.);
#1254=ORIENTED_EDGE('',*,*,#795,.T.);
#1255=ORIENTED_EDGE('',*,*,#932,.F.);
#1256=ORIENTED_EDGE('',*,*,#936,.T.);
#1257=ORIENTED_EDGE('',*,*,#796,.T.);
#1258=ORIENTED_EDGE('',*,*,#935,.F.);
#1259=ORIENTED_EDGE('',*,*,#937,.T.);
#1260=ORIENTED_EDGE('',*,*,#936,.F.);
#1261=ORIENTED_EDGE('',*,*,#938,.T.);
#1262=ORIENTED_EDGE('',*,*,#939,.T.);
#1263=ORIENTED_EDGE('',*,*,#940,.T.);
#1264=ORIENTED_EDGE('',*,*,#797,.T.);
#1265=ORIENTED_EDGE('',*,*,#941,.F.);
#1266=ORIENTED_EDGE('',*,*,#942,.T.);
#1267=ORIENTED_EDGE('',*,*,#943,.T.);
#1268=ORIENTED_EDGE('',*,*,#798,.T.);
#1269=ORIENTED_EDGE('',*,*,#940,.F.);
#1270=ORIENTED_EDGE('',*,*,#944,.T.);
#1271=ORIENTED_EDGE('',*,*,#945,.T.);
#1272=ORIENTED_EDGE('',*,*,#800,.F.);
#1273=ORIENTED_EDGE('',*,*,#946,.T.);
#1274=ORIENTED_EDGE('',*,*,#947,.T.);
#1275=ORIENTED_EDGE('',*,*,#948,.T.);
#1276=ORIENTED_EDGE('',*,*,#949,.T.);
#1277=ORIENTED_EDGE('',*,*,#950,.T.);
#1278=ORIENTED_EDGE('',*,*,#802,.T.);
#1279=ORIENTED_EDGE('',*,*,#951,.T.);
#1280=ORIENTED_EDGE('',*,*,#952,.T.);
#1281=ORIENTED_EDGE('',*,*,#953,.F.);
#1282=ORIENTED_EDGE('',*,*,#803,.T.);
#1283=ORIENTED_EDGE('',*,*,#953,.T.);
#1284=ORIENTED_EDGE('',*,*,#954,.T.);
#1285=ORIENTED_EDGE('',*,*,#902,.T.);
#1286=ORIENTED_EDGE('',*,*,#804,.T.);
#1287=ORIENTED_EDGE('',*,*,#955,.T.);
#1288=ORIENTED_EDGE('',*,*,#775,.T.);
#1289=ORIENTED_EDGE('',*,*,#774,.T.);
#1290=ORIENTED_EDGE('',*,*,#956,.T.);
#1291=ORIENTED_EDGE('',*,*,#957,.F.);
#1292=ORIENTED_EDGE('',*,*,#958,.T.);
#1293=ORIENTED_EDGE('',*,*,#780,.T.);
#1294=ORIENTED_EDGE('',*,*,#779,.T.);
#1295=ORIENTED_EDGE('',*,*,#959,.T.);
#1296=ORIENTED_EDGE('',*,*,#960,.F.);
#1297=ORIENTED_EDGE('',*,*,#809,.T.);
#1298=ORIENTED_EDGE('',*,*,#961,.T.);
#1299=ORIENTED_EDGE('',*,*,#962,.T.);
#1300=ORIENTED_EDGE('',*,*,#844,.T.);
#1301=ORIENTED_EDGE('',*,*,#836,.T.);
#1302=ORIENTED_EDGE('',*,*,#963,.T.);
#1303=ORIENTED_EDGE('',*,*,#782,.T.);
#1304=ORIENTED_EDGE('',*,*,#875,.T.);
#1305=ORIENTED_EDGE('',*,*,#840,.T.);
#1306=ORIENTED_EDGE('',*,*,#964,.T.);
#1307=ORIENTED_EDGE('',*,*,#965,.T.);
#1308=ORIENTED_EDGE('',*,*,#966,.T.);
#1309=ORIENTED_EDGE('',*,*,#967,.T.);
#1310=ORIENTED_EDGE('',*,*,#968,.T.);
#1311=ORIENTED_EDGE('',*,*,#969,.T.);
#1312=ORIENTED_EDGE('',*,*,#970,.T.);
#1313=ORIENTED_EDGE('',*,*,#971,.T.);
#1314=ORIENTED_EDGE('',*,*,#972,.T.);
#1315=ORIENTED_EDGE('',*,*,#973,.T.);
#1316=ORIENTED_EDGE('',*,*,#974,.T.);
#1317=ORIENTED_EDGE('',*,*,#883,.T.);
#1318=ORIENTED_EDGE('',*,*,#776,.F.);
#1319=ORIENTED_EDGE('',*,*,#955,.F.);
#1320=ORIENTED_EDGE('',*,*,#884,.T.);
#1321=ORIENTED_EDGE('',*,*,#830,.T.);
#1322=ORIENTED_EDGE('',*,*,#869,.T.);
#1323=ORIENTED_EDGE('',*,*,#975,.T.);
#1324=ORIENTED_EDGE('',*,*,#976,.T.);
#1325=ORIENTED_EDGE('',*,*,#977,.T.);
#1326=ORIENTED_EDGE('',*,*,#975,.F.);
#1327=ORIENTED_EDGE('',*,*,#868,.F.);
#1328=ORIENTED_EDGE('',*,*,#867,.F.);
#1329=ORIENTED_EDGE('',*,*,#872,.F.);
#1330=ORIENTED_EDGE('',*,*,#978,.F.);
#1331=ORIENTED_EDGE('',*,*,#979,.F.);
#1332=ORIENTED_EDGE('',*,*,#976,.F.);
#1333=ORIENTED_EDGE('',*,*,#980,.T.);
#1334=ORIENTED_EDGE('',*,*,#977,.F.);
#1335=ORIENTED_EDGE('',*,*,#981,.F.);
#1336=ORIENTED_EDGE('',*,*,#901,.F.);
#1337=ORIENTED_EDGE('',*,*,#831,.T.);
#1338=ORIENTED_EDGE('',*,*,#950,.F.);
#1339=ORIENTED_EDGE('',*,*,#982,.T.);
#1340=ORIENTED_EDGE('',*,*,#951,.F.);
#1341=ORIENTED_EDGE('',*,*,#939,.F.);
#1342=ORIENTED_EDGE('',*,*,#983,.T.);
#1343=ORIENTED_EDGE('',*,*,#941,.T.);
#1344=ORIENTED_EDGE('',*,*,#956,.F.);
#1345=ORIENTED_EDGE('',*,*,#778,.F.);
#1346=ORIENTED_EDGE('',*,*,#981,.T.);
#1347=ORIENTED_EDGE('',*,*,#979,.T.);
#1348=ORIENTED_EDGE('',*,*,#876,.T.);
#1349=ORIENTED_EDGE('',*,*,#781,.F.);
#1350=ORIENTED_EDGE('',*,*,#958,.F.);
#1351=ORIENTED_EDGE('',*,*,#877,.T.);
#1352=ORIENTED_EDGE('',*,*,#912,.F.);
#1353=ORIENTED_EDGE('',*,*,#984,.T.);
#1354=ORIENTED_EDGE('',*,*,#916,.T.);
#1355=ORIENTED_EDGE('',*,*,#913,.F.);
#1356=ORIENTED_EDGE('',*,*,#846,.F.);
#1357=ORIENTED_EDGE('',*,*,#985,.T.);
#1358=ORIENTED_EDGE('',*,*,#905,.F.);
#1359=ORIENTED_EDGE('',*,*,#904,.F.);
#1360=ORIENTED_EDGE('',*,*,#986,.F.);
#1361=ORIENTED_EDGE('',*,*,#987,.F.);
#1362=ORIENTED_EDGE('',*,*,#963,.F.);
#1363=ORIENTED_EDGE('',*,*,#835,.T.);
#1364=ORIENTED_EDGE('',*,*,#922,.F.);
#1365=ORIENTED_EDGE('',*,*,#988,.T.);
#1366=ORIENTED_EDGE('',*,*,#925,.F.);
#1367=ORIENTED_EDGE('',*,*,#834,.T.);
#1368=ORIENTED_EDGE('',*,*,#871,.T.);
#1369=ORIENTED_EDGE('',*,*,#886,.T.);
#1370=ORIENTED_EDGE('',*,*,#989,.T.);
#1371=ORIENTED_EDGE('',*,*,#986,.T.);
#1372=ORIENTED_EDGE('',*,*,#959,.F.);
#1373=ORIENTED_EDGE('',*,*,#783,.T.);
#1374=ORIENTED_EDGE('',*,*,#987,.T.);
#1375=ORIENTED_EDGE('',*,*,#990,.T.);
#1376=ORIENTED_EDGE('',*,*,#990,.F.);
#1377=ORIENTED_EDGE('',*,*,#989,.F.);
#1378=ORIENTED_EDGE('',*,*,#991,.T.);
#1379=ORIENTED_EDGE('',*,*,#980,.F.);
#1380=ORIENTED_EDGE('',*,*,#978,.T.);
#1381=ORIENTED_EDGE('',*,*,#878,.F.);
#1382=ORIENTED_EDGE('',*,*,#957,.T.);
#1383=ORIENTED_EDGE('',*,*,#991,.F.);
#1384=ORIENTED_EDGE('',*,*,#887,.T.);
#1385=ORIENTED_EDGE('',*,*,#885,.F.);
#1386=ORIENTED_EDGE('',*,*,#960,.T.);
#1387=ORIENTED_EDGE('',*,*,#839,.F.);
#1388=ORIENTED_EDGE('',*,*,#862,.F.);
#1389=ORIENTED_EDGE('',*,*,#992,.F.);
#1390=ORIENTED_EDGE('',*,*,#964,.F.);
#1391=ORIENTED_EDGE('',*,*,#992,.T.);
#1392=ORIENTED_EDGE('',*,*,#930,.F.);
#1393=ORIENTED_EDGE('',*,*,#993,.F.);
#1394=ORIENTED_EDGE('',*,*,#965,.F.);
#1395=ORIENTED_EDGE('',*,*,#993,.T.);
#1396=ORIENTED_EDGE('',*,*,#928,.F.);
#1397=ORIENTED_EDGE('',*,*,#994,.F.);
#1398=ORIENTED_EDGE('',*,*,#966,.F.);
#1399=ORIENTED_EDGE('',*,*,#994,.T.);
#1400=ORIENTED_EDGE('',*,*,#926,.F.);
#1401=ORIENTED_EDGE('',*,*,#995,.F.);
#1402=ORIENTED_EDGE('',*,*,#967,.F.);
#1403=ORIENTED_EDGE('',*,*,#988,.F.);
#1404=ORIENTED_EDGE('',*,*,#921,.F.);
#1405=ORIENTED_EDGE('',*,*,#996,.F.);
#1406=ORIENTED_EDGE('',*,*,#968,.F.);
#1407=ORIENTED_EDGE('',*,*,#995,.T.);
#1408=ORIENTED_EDGE('',*,*,#819,.F.);
#1409=ORIENTED_EDGE('',*,*,#920,.F.);
#1410=ORIENTED_EDGE('',*,*,#997,.F.);
#1411=ORIENTED_EDGE('',*,*,#923,.F.);
#1412=ORIENTED_EDGE('',*,*,#924,.F.);
#1413=ORIENTED_EDGE('',*,*,#998,.F.);
#1414=ORIENTED_EDGE('',*,*,#969,.F.);
#1415=ORIENTED_EDGE('',*,*,#996,.T.);
#1416=ORIENTED_EDGE('',*,*,#998,.T.);
#1417=ORIENTED_EDGE('',*,*,#997,.T.);
#1418=ORIENTED_EDGE('',*,*,#999,.F.);
#1419=ORIENTED_EDGE('',*,*,#817,.F.);
#1420=ORIENTED_EDGE('',*,*,#915,.F.);
#1421=ORIENTED_EDGE('',*,*,#1000,.F.);
#1422=ORIENTED_EDGE('',*,*,#918,.F.);
#1423=ORIENTED_EDGE('',*,*,#999,.T.);
#1424=ORIENTED_EDGE('',*,*,#919,.F.);
#1425=ORIENTED_EDGE('',*,*,#1001,.F.);
#1426=ORIENTED_EDGE('',*,*,#970,.F.);
#1427=ORIENTED_EDGE('',*,*,#1001,.T.);
#1428=ORIENTED_EDGE('',*,*,#1000,.T.);
#1429=ORIENTED_EDGE('',*,*,#1002,.F.);
#1430=ORIENTED_EDGE('',*,*,#1003,.F.);
#1431=ORIENTED_EDGE('',*,*,#971,.F.);
#1432=ORIENTED_EDGE('',*,*,#1002,.T.);
#1433=ORIENTED_EDGE('',*,*,#914,.F.);
#1434=ORIENTED_EDGE('',*,*,#917,.F.);
#1435=ORIENTED_EDGE('',*,*,#984,.F.);
#1436=ORIENTED_EDGE('',*,*,#1004,.F.);
#1437=ORIENTED_EDGE('',*,*,#972,.F.);
#1438=ORIENTED_EDGE('',*,*,#1003,.T.);
#1439=ORIENTED_EDGE('',*,*,#1004,.T.);
#1440=ORIENTED_EDGE('',*,*,#911,.F.);
#1441=ORIENTED_EDGE('',*,*,#1005,.F.);
#1442=ORIENTED_EDGE('',*,*,#973,.F.);
#1443=ORIENTED_EDGE('',*,*,#909,.F.);
#1444=ORIENTED_EDGE('',*,*,#907,.F.);
#1445=ORIENTED_EDGE('',*,*,#1006,.F.);
#1446=ORIENTED_EDGE('',*,*,#974,.F.);
#1447=ORIENTED_EDGE('',*,*,#1005,.T.);
#1448=ORIENTED_EDGE('',*,*,#1006,.T.);
#1449=ORIENTED_EDGE('',*,*,#906,.F.);
#1450=ORIENTED_EDGE('',*,*,#1007,.F.);
#1451=ORIENTED_EDGE('',*,*,#961,.F.);
#1452=ORIENTED_EDGE('',*,*,#1007,.T.);
#1453=ORIENTED_EDGE('',*,*,#985,.F.);
#1454=ORIENTED_EDGE('',*,*,#845,.F.);
#1455=ORIENTED_EDGE('',*,*,#962,.F.);
#1456=ORIENTED_EDGE('',*,*,#856,.F.);
#1457=ORIENTED_EDGE('',*,*,#900,.F.);
#1458=ORIENTED_EDGE('',*,*,#1008,.F.);
#1459=ORIENTED_EDGE('',*,*,#931,.F.);
#1460=ORIENTED_EDGE('',*,*,#1008,.T.);
#1461=ORIENTED_EDGE('',*,*,#899,.F.);
#1462=ORIENTED_EDGE('',*,*,#1009,.F.);
#1463=ORIENTED_EDGE('',*,*,#933,.F.);
#1464=ORIENTED_EDGE('',*,*,#1009,.T.);
#1465=ORIENTED_EDGE('',*,*,#898,.F.);
#1466=ORIENTED_EDGE('',*,*,#1010,.F.);
#1467=ORIENTED_EDGE('',*,*,#937,.F.);
#1468=ORIENTED_EDGE('',*,*,#934,.F.);
#1469=ORIENTED_EDGE('',*,*,#1010,.T.);
#1470=ORIENTED_EDGE('',*,*,#897,.F.);
#1471=ORIENTED_EDGE('',*,*,#1011,.F.);
#1472=ORIENTED_EDGE('',*,*,#938,.F.);
#1473=ORIENTED_EDGE('',*,*,#1011,.T.);
#1474=ORIENTED_EDGE('',*,*,#896,.F.);
#1475=ORIENTED_EDGE('',*,*,#1012,.F.);
#1476=ORIENTED_EDGE('',*,*,#983,.F.);
#1477=ORIENTED_EDGE('',*,*,#1013,.F.);
#1478=ORIENTED_EDGE('',*,*,#942,.F.);
#1479=ORIENTED_EDGE('',*,*,#1012,.T.);
#1480=ORIENTED_EDGE('',*,*,#895,.F.);
#1481=ORIENTED_EDGE('',*,*,#1014,.F.);
#1482=ORIENTED_EDGE('',*,*,#943,.F.);
#1483=ORIENTED_EDGE('',*,*,#1013,.T.);
#1484=ORIENTED_EDGE('',*,*,#1015,.F.);
#1485=ORIENTED_EDGE('',*,*,#946,.F.);
#1486=ORIENTED_EDGE('',*,*,#799,.F.);
#1487=ORIENTED_EDGE('',*,*,#1014,.T.);
#1488=ORIENTED_EDGE('',*,*,#894,.F.);
#1489=ORIENTED_EDGE('',*,*,#1016,.F.);
#1490=ORIENTED_EDGE('',*,*,#944,.F.);
#1491=ORIENTED_EDGE('',*,*,#1015,.T.);
#1492=ORIENTED_EDGE('',*,*,#801,.F.);
#1493=ORIENTED_EDGE('',*,*,#945,.F.);
#1494=ORIENTED_EDGE('',*,*,#1017,.F.);
#1495=ORIENTED_EDGE('',*,*,#947,.F.);
#1496=ORIENTED_EDGE('',*,*,#1017,.T.);
#1497=ORIENTED_EDGE('',*,*,#1016,.T.);
#1498=ORIENTED_EDGE('',*,*,#1018,.F.);
#1499=ORIENTED_EDGE('',*,*,#1018,.T.);
#1500=ORIENTED_EDGE('',*,*,#893,.F.);
#1501=ORIENTED_EDGE('',*,*,#1019,.F.);
#1502=ORIENTED_EDGE('',*,*,#948,.F.);
#1503=ORIENTED_EDGE('',*,*,#1019,.T.);
#1504=ORIENTED_EDGE('',*,*,#892,.F.);
#1505=ORIENTED_EDGE('',*,*,#1020,.F.);
#1506=ORIENTED_EDGE('',*,*,#982,.F.);
#1507=ORIENTED_EDGE('',*,*,#949,.F.);
#1508=ORIENTED_EDGE('',*,*,#1020,.T.);
#1509=ORIENTED_EDGE('',*,*,#891,.F.);
#1510=ORIENTED_EDGE('',*,*,#1021,.F.);
#1511=ORIENTED_EDGE('',*,*,#952,.F.);
#1512=ORIENTED_EDGE('',*,*,#1021,.T.);
#1513=ORIENTED_EDGE('',*,*,#890,.F.);
#1514=ORIENTED_EDGE('',*,*,#1022,.F.);
#1515=ORIENTED_EDGE('',*,*,#954,.F.);
#1516=ORIENTED_EDGE('',*,*,#1022,.T.);
#1517=ORIENTED_EDGE('',*,*,#889,.F.);
#1518=ORIENTED_EDGE('',*,*,#1023,.F.);
#1519=ORIENTED_EDGE('',*,*,#903,.F.);
#1520=ORIENTED_EDGE('',*,*,#826,.F.);
#1521=ORIENTED_EDGE('',*,*,#860,.F.);
#1522=ORIENTED_EDGE('',*,*,#1023,.T.);
#1523=ORIENTED_EDGE('',*,*,#888,.F.);
#1524=TOROIDAL_SURFACE('',#1646,22.1138750000002,2.54);
#1525=TOROIDAL_SURFACE('',#1650,22.1138750000001,2.54);
#1526=TOROIDAL_SURFACE('',#1748,8.8899999999999,2.53999999999999);
#1527=TOROIDAL_SURFACE('',#1758,8.88999999999999,2.54);
#1528=TOROIDAL_SURFACE('',#1759,8.89000000000029,2.54);
#1529=TOROIDAL_SURFACE('',#1768,8.88999999999993,2.54);
#1530=TOROIDAL_SURFACE('',#1787,24.349075,0.3048);
#1531=TOROIDAL_SURFACE('',#1794,24.349075,0.3048);
#1532=TOROIDAL_SURFACE('',#1797,24.349075,0.3048);
#1533=TOROIDAL_SURFACE('',#1804,24.349075,0.3048);
#1534=ADVANCED_FACE('',(#253),#1524,.T.);
#1535=ADVANCED_FACE('',(#254),#1525,.T.);
#1536=ADVANCED_FACE('',(#255),#232,.T.);
#1537=ADVANCED_FACE('',(#256),#89,.F.);
#1538=ADVANCED_FACE('',(#257),#69,.T.);
#1539=ADVANCED_FACE('',(#258),#70,.T.);
#1540=ADVANCED_FACE('',(#259),#71,.T.);
#1541=ADVANCED_FACE('',(#260,#67),#72,.T.);
#1542=ADVANCED_FACE('',(#261),#73,.F.);
#1543=ADVANCED_FACE('',(#262),#74,.F.);
#1544=ADVANCED_FACE('',(#263),#233,.F.);
#1545=ADVANCED_FACE('',(#264),#75,.T.);
#1546=ADVANCED_FACE('',(#265),#234,.F.);
#1547=ADVANCED_FACE('',(#266),#76,.F.);
#1548=ADVANCED_FACE('',(#267),#77,.F.);
#1549=ADVANCED_FACE('',(#268),#78,.F.);
#1550=ADVANCED_FACE('',(#269),#79,.F.);
#1551=ADVANCED_FACE('',(#270),#235,.T.);
#1552=ADVANCED_FACE('',(#271),#236,.F.);
#1553=ADVANCED_FACE('',(#272),#60,.T.);
#1554=ADVANCED_FACE('',(#273),#237,.T.);
#1555=ADVANCED_FACE('',(#274),#238,.F.);
#1556=ADVANCED_FACE('',(#275),#61,.T.);
#1557=ADVANCED_FACE('',(#276),#80,.F.);
#1558=ADVANCED_FACE('',(#277),#239,.T.);
#1559=ADVANCED_FACE('',(#278),#45,.F.);
#1560=ADVANCED_FACE('',(#279),#46,.T.);
#1561=ADVANCED_FACE('',(#280),#47,.T.);
#1562=ADVANCED_FACE('',(#281),#81,.T.);
#1563=ADVANCED_FACE('',(#282),#48,.T.);
#1564=ADVANCED_FACE('',(#283),#49,.F.);
#1565=ADVANCED_FACE('',(#284),#82,.F.);
#1566=ADVANCED_FACE('',(#285),#50,.F.);
#1567=ADVANCED_FACE('',(#286),#51,.T.);
#1568=ADVANCED_FACE('',(#287),#52,.T.);
#1569=ADVANCED_FACE('',(#288),#53,.T.);
#1570=ADVANCED_FACE('',(#289),#83,.F.);
#1571=ADVANCED_FACE('',(#290),#54,.F.);
#1572=ADVANCED_FACE('',(#291),#84,.T.);
#1573=ADVANCED_FACE('',(#292),#55,.F.);
#1574=ADVANCED_FACE('',(#293),#56,.T.);
#1575=ADVANCED_FACE('',(#294),#85,.F.);
#1576=ADVANCED_FACE('',(#295),#57,.T.);
#1577=ADVANCED_FACE('',(#296),#58,.F.);
#1578=ADVANCED_FACE('',(#297),#59,.F.);
#1579=ADVANCED_FACE('',(#298,#68),#86,.T.);
#1580=ADVANCED_FACE('',(#299),#240,.T.);
#1581=ADVANCED_FACE('',(#300),#1526,.T.);
#1582=ADVANCED_FACE('',(#301),#241,.T.);
#1583=ADVANCED_FACE('',(#302),#87,.F.);
#1584=ADVANCED_FACE('',(#303),#62,.T.);
#1585=ADVANCED_FACE('',(#304),#242,.F.);
#1586=ADVANCED_FACE('',(#305),#15,.T.);
#1587=ADVANCED_FACE('',(#306),#16,.T.);
#1588=ADVANCED_FACE('',(#307),#1527,.T.);
#1589=ADVANCED_FACE('',(#308),#1528,.T.);
#1590=ADVANCED_FACE('',(#309),#17,.T.);
#1591=ADVANCED_FACE('',(#310),#88,.T.);
#1592=ADVANCED_FACE('',(#311),#243,.F.);
#1593=ADVANCED_FACE('',(#312),#18,.T.);
#1594=ADVANCED_FACE('',(#313),#244,.T.);
#1595=ADVANCED_FACE('',(#314),#1529,.T.);
#1596=ADVANCED_FACE('',(#315),#63,.T.);
#1597=ADVANCED_FACE('',(#316),#245,.T.);
#1598=ADVANCED_FACE('',(#317),#246,.T.);
#1599=ADVANCED_FACE('',(#318),#247,.T.);
#1600=ADVANCED_FACE('',(#319),#19,.T.);
#1601=ADVANCED_FACE('',(#320),#20,.T.);
#1602=ADVANCED_FACE('',(#321),#21,.T.);
#1603=ADVANCED_FACE('',(#322),#22,.T.);
#1604=ADVANCED_FACE('',(#323),#248,.T.);
#1605=ADVANCED_FACE('',(#324),#23,.T.);
#1606=ADVANCED_FACE('',(#325),#64,.T.);
#1607=ADVANCED_FACE('',(#326),#249,.T.);
#1608=ADVANCED_FACE('',(#327),#1530,.T.);
#1609=ADVANCED_FACE('',(#328),#65,.T.);
#1610=ADVANCED_FACE('',(#329),#24,.T.);
#1611=ADVANCED_FACE('',(#330),#25,.T.);
#1612=ADVANCED_FACE('',(#331),#26,.T.);
#1613=ADVANCED_FACE('',(#332),#1531,.T.);
#1614=ADVANCED_FACE('',(#333),#27,.T.);
#1615=ADVANCED_FACE('',(#334),#28,.T.);
#1616=ADVANCED_FACE('',(#335),#29,.T.);
#1617=ADVANCED_FACE('',(#336),#30,.T.);
#1618=ADVANCED_FACE('',(#337),#1532,.T.);
#1619=ADVANCED_FACE('',(#338),#31,.T.);
#1620=ADVANCED_FACE('',(#339),#32,.T.);
#1621=ADVANCED_FACE('',(#340),#33,.T.);
#1622=ADVANCED_FACE('',(#341),#250,.T.);
#1623=ADVANCED_FACE('',(#342),#1533,.T.);
#1624=ADVANCED_FACE('',(#343),#251,.T.);
#1625=ADVANCED_FACE('',(#344),#66,.T.);
#1626=ADVANCED_FACE('',(#345),#34,.T.);
#1627=ADVANCED_FACE('',(#346),#35,.T.);
#1628=ADVANCED_FACE('',(#347),#36,.T.);
#1629=ADVANCED_FACE('',(#348),#37,.T.);
#1630=ADVANCED_FACE('',(#349),#38,.T.);
#1631=ADVANCED_FACE('',(#350),#252,.T.);
#1632=CLOSED_SHELL('',(#1534,#1535,#1536,#1537,#1538,#1539,#1540,#1541,
#1542,#1543,#1544,#1545,#1546,#1547,#1548,#1549,#1550,#1551,#1552,#1553,
#1554,#1555,#1556,#1557,#1558,#1559,#1560,#1561,#1562,#1563,#1564,#1565,
#1566,#1567,#1568,#1569,#1570,#1571,#1572,#1573,#1574,#1575,#1576,#1577,
#1578,#1579,#1580,#1581,#1582,#1583,#1584,#1585,#1586,#1587,#1588,#1589,
#1590,#1591,#1592,#1593,#1594,#1595,#1596,#1597,#1598,#1599,#1600,#1601,
#1602,#1603,#1604,#1605,#1606,#1607,#1608,#1609,#1610,#1611,#1612,#1613,
#1614,#1615,#1616,#1617,#1618,#1619,#1620,#1621,#1622,#1623,#1624,#1625,
#1626,#1627,#1628,#1629,#1630,#1631));
#1633=DERIVED_UNIT_ELEMENT(#1635,1.);
#1634=DERIVED_UNIT_ELEMENT(#6103,3.);
#1635=(
MASS_UNIT()
NAMED_UNIT(*)
SI_UNIT(.KILO.,.GRAM.)
);
#1636=DERIVED_UNIT((#1633,#1634));
#1637=MEASURE_REPRESENTATION_ITEM('density measure',
POSITIVE_RATIO_MEASURE(7850.),#1636);
#1638=PROPERTY_DEFINITION_REPRESENTATION(#1643,#1640);
#1639=PROPERTY_DEFINITION_REPRESENTATION(#1644,#1641);
#1640=REPRESENTATION('material name',(#1642),#6100);
#1641=REPRESENTATION('density',(#1637),#6100);
#1642=DESCRIPTIVE_REPRESENTATION_ITEM('Steel','Steel');
#1643=PROPERTY_DEFINITION('material property','material name',#6110);
#1644=PROPERTY_DEFINITION('material property','density of part',#6110);
#1645=AXIS2_PLACEMENT_3D('placement',#2229,#1816,#1817);
#1646=AXIS2_PLACEMENT_3D('',#2230,#1818,#1819);
#1647=AXIS2_PLACEMENT_3D('',#2486,#1820,#1821);
#1648=AXIS2_PLACEMENT_3D('',#2488,#1822,#1823);
#1649=AXIS2_PLACEMENT_3D('',#2489,#1824,#1825);
#1650=AXIS2_PLACEMENT_3D('',#2490,#1826,#1827);
#1651=AXIS2_PLACEMENT_3D('',#2746,#1828,#1829);
#1652=AXIS2_PLACEMENT_3D('',#2748,#1830,#1831);
#1653=AXIS2_PLACEMENT_3D('',#2749,#1832,#1833);
#1654=AXIS2_PLACEMENT_3D('',#2750,#1834,#1835);
#1655=AXIS2_PLACEMENT_3D('',#2753,#1836,#1837);
#1656=AXIS2_PLACEMENT_3D('',#2755,#1838,#1839);
#1657=AXIS2_PLACEMENT_3D('',#2757,#1840,#1841);
#1658=AXIS2_PLACEMENT_3D('',#2760,#1843,#1844);
#1659=AXIS2_PLACEMENT_3D('',#2762,#1845,#1846);
#1660=AXIS2_PLACEMENT_3D('',#2764,#1847,#1848);
#1661=AXIS2_PLACEMENT_3D('',#2765,#1849,#1850);
#1662=AXIS2_PLACEMENT_3D('',#2766,#1851,#1852);
#1663=AXIS2_PLACEMENT_3D('',#2769,#1853,#1854);
#1664=AXIS2_PLACEMENT_3D('',#2773,#1856,#1857);
#1665=AXIS2_PLACEMENT_3D('',#2783,#1858,#1859);
#1666=AXIS2_PLACEMENT_3D('',#2824,#1860,#1861);
#1667=AXIS2_PLACEMENT_3D('',#2900,#1863,#1864);
#1668=AXIS2_PLACEMENT_3D('',#2903,#1866,#1867);
#1669=AXIS2_PLACEMENT_3D('',#2905,#1868,#1869);
#1670=AXIS2_PLACEMENT_3D('',#2909,#1871,#1872);
#1671=AXIS2_PLACEMENT_3D('',#2919,#1873,#1874);
#1672=AXIS2_PLACEMENT_3D('',#3015,#1875,#1876);
#1673=AXIS2_PLACEMENT_3D('',#3096,#1878,#1879);
#1674=AXIS2_PLACEMENT_3D('',#3101,#1881,#1882);
#1675=AXIS2_PLACEMENT_3D('',#3103,#1883,#1884);
#1676=AXIS2_PLACEMENT_3D('',#3105,#1885,#1886);
#1677=AXIS2_PLACEMENT_3D('',#3106,#1887,#1888);
#1678=AXIS2_PLACEMENT_3D('',#3108,#1889,#1890);
#1679=AXIS2_PLACEMENT_3D('',#3110,#1891,#1892);
#1680=AXIS2_PLACEMENT_3D('',#3112,#1893,#1894);
#1681=AXIS2_PLACEMENT_3D('',#3113,#1895,#1896);
#1682=AXIS2_PLACEMENT_3D('',#3114,#1897,#1898);
#1683=AXIS2_PLACEMENT_3D('',#3116,#1899,#1900);
#1684=AXIS2_PLACEMENT_3D('',#3118,#1901,#1902);
#1685=AXIS2_PLACEMENT_3D('',#3120,#1903,#1904);
#1686=AXIS2_PLACEMENT_3D('',#3122,#1905,#1906);
#1687=AXIS2_PLACEMENT_3D('',#3126,#1908,#1909);
#1688=AXIS2_PLACEMENT_3D('',#3128,#1910,#1911);
#1689=AXIS2_PLACEMENT_3D('',#3130,#1912,#1913);
#1690=AXIS2_PLACEMENT_3D('',#3131,#1914,#1915);
#1691=AXIS2_PLACEMENT_3D('',#3132,#1916,#1917);
#1692=AXIS2_PLACEMENT_3D('',#3152,#1923,#1924);
#1693=AXIS2_PLACEMENT_3D('',#3156,#1926,#1927);
#1694=AXIS2_PLACEMENT_3D('',#3160,#1930,#1931);
#1695=AXIS2_PLACEMENT_3D('',#3161,#1932,#1933);
#1696=AXIS2_PLACEMENT_3D('',#3177,#1937,#1938);
#1697=AXIS2_PLACEMENT_3D('',#3182,#1942,#1943);
#1698=AXIS2_PLACEMENT_3D('',#3183,#1944,#1945);
#1699=AXIS2_PLACEMENT_3D('',#3188,#1949,#1950);
#1700=AXIS2_PLACEMENT_3D('',#3189,#1951,#1952);
#1701=AXIS2_PLACEMENT_3D('',#3191,#1953,#1954);
#1702=AXIS2_PLACEMENT_3D('',#3193,#1956,#1957);
#1703=AXIS2_PLACEMENT_3D('',#3195,#1958,#1959);
#1704=AXIS2_PLACEMENT_3D('',#3197,#1961,#1962);
#1705=AXIS2_PLACEMENT_3D('',#3200,#1964,#1965);
#1706=AXIS2_PLACEMENT_3D('',#3201,#1966,#1967);
#1707=AXIS2_PLACEMENT_3D('',#3204,#1969,#1970);
#1708=AXIS2_PLACEMENT_3D('',#3205,#1971,#1972);
#1709=AXIS2_PLACEMENT_3D('',#3210,#1975,#1976);
#1710=AXIS2_PLACEMENT_3D('',#3211,#1977,#1978);
#1711=AXIS2_PLACEMENT_3D('',#3213,#1980,#1981);
#1712=AXIS2_PLACEMENT_3D('',#3214,#1982,#1983);
#1713=AXIS2_PLACEMENT_3D('',#3216,#1984,#1985);
#1714=AXIS2_PLACEMENT_3D('',#3217,#1986,#1987);
#1715=AXIS2_PLACEMENT_3D('',#3218,#1988,#1989);
#1716=AXIS2_PLACEMENT_3D('',#3223,#1992,#1993);
#1717=AXIS2_PLACEMENT_3D('',#3224,#1994,#1995);
#1718=AXIS2_PLACEMENT_3D('',#3226,#1997,#1998);
#1719=AXIS2_PLACEMENT_3D('',#3227,#1999,#2000);
#1720=AXIS2_PLACEMENT_3D('',#3229,#2001,#2002);
#1721=AXIS2_PLACEMENT_3D('',#3230,#2003,#2004);
#1722=AXIS2_PLACEMENT_3D('',#3231,#2005,#2006);
#1723=AXIS2_PLACEMENT_3D('',#3235,#2009,#2010);
#1724=AXIS2_PLACEMENT_3D('',#3287,#2012,#2013);
#1725=AXIS2_PLACEMENT_3D('',#3312,#2014,#2015);
#1726=AXIS2_PLACEMENT_3D('',#3361,#2016,#2017);
#1727=AXIS2_PLACEMENT_3D('',#3515,#2018,#2019);
#1728=AXIS2_PLACEMENT_3D('',#3521,#2020,#2021);
#1729=AXIS2_PLACEMENT_3D('',#3599,#2025,#2026);
#1730=AXIS2_PLACEMENT_3D('',#3601,#2028,#2029);
#1731=AXIS2_PLACEMENT_3D('',#3603,#2030,#2031);
#1732=AXIS2_PLACEMENT_3D('',#4048,#2036,#2037);
#1733=AXIS2_PLACEMENT_3D('',#4052,#2039,#2040);
#1734=AXIS2_PLACEMENT_3D('',#4246,#2046,#2047);
#1735=AXIS2_PLACEMENT_3D('',#4248,#2048,#2049);
#1736=AXIS2_PLACEMENT_3D('',#4270,#2051,#2052);
#1737=AXIS2_PLACEMENT_3D('',#4272,#2054,#2055);
#1738=AXIS2_PLACEMENT_3D('',#4275,#2057,#2058);
#1739=AXIS2_PLACEMENT_3D('',#4576,#2062,#2063);
#1740=AXIS2_PLACEMENT_3D('',#4579,#2064,#2065);
#1741=AXIS2_PLACEMENT_3D('',#4716,#2071,#2072);
#1742=AXIS2_PLACEMENT_3D('',#5013,#2075,#2076);
#1743=AXIS2_PLACEMENT_3D('',#5020,#2077,#2078);
#1744=AXIS2_PLACEMENT_3D('',#5108,#2081,#2082);
#1745=AXIS2_PLACEMENT_3D('',#5130,#2083,#2084);
#1746=AXIS2_PLACEMENT_3D('',#5152,#2085,#2086);
#1747=AXIS2_PLACEMENT_3D('',#5305,#2087,#2088);
#1748=AXIS2_PLACEMENT_3D('',#5306,#2089,#2090);
#1749=AXIS2_PLACEMENT_3D('',#5307,#2091,#2092);
#1750=AXIS2_PLACEMENT_3D('',#5311,#2094,#2095);
#1751=AXIS2_PLACEMENT_3D('',#5313,#2097,#2098);
#1752=AXIS2_PLACEMENT_3D('',#5315,#2100,#2101);
#1753=AXIS2_PLACEMENT_3D('',#5316,#2102,#2103);
#1754=AXIS2_PLACEMENT_3D('',#5317,#2104,#2105);
#1755=AXIS2_PLACEMENT_3D('',#5318,#2106,#2107);
#1756=AXIS2_PLACEMENT_3D('',#5319,#2108,#2109);
#1757=AXIS2_PLACEMENT_3D('',#5350,#2110,#2111);
#1758=AXIS2_PLACEMENT_3D('',#5400,#2112,#2113);
#1759=AXIS2_PLACEMENT_3D('',#5401,#2114,#2115);
#1760=AXIS2_PLACEMENT_3D('',#5444,#2116,#2117);
#1761=AXIS2_PLACEMENT_3D('',#5445,#2118,#2119);
#1762=AXIS2_PLACEMENT_3D('',#5446,#2120,#2121);
#1763=AXIS2_PLACEMENT_3D('',#5447,#2122,#2123);
#1764=AXIS2_PLACEMENT_3D('',#5450,#2125,#2126);
#1765=AXIS2_PLACEMENT_3D('',#5481,#2127,#2128);
#1766=AXIS2_PLACEMENT_3D('',#5482,#2129,#2130);
#1767=AXIS2_PLACEMENT_3D('',#5483,#2131,#2132);
#1768=AXIS2_PLACEMENT_3D('',#5484,#2133,#2134);
#1769=AXIS2_PLACEMENT_3D('',#5485,#2135,#2136);
#1770=AXIS2_PLACEMENT_3D('',#5486,#2137,#2138);
#1771=AXIS2_PLACEMENT_3D('',#5487,#2139,#2140);
#1772=AXIS2_PLACEMENT_3D('',#5488,#2141,#2142);
#1773=AXIS2_PLACEMENT_3D('',#5489,#2143,#2144);
#1774=AXIS2_PLACEMENT_3D('',#5490,#2145,#2146);
#1775=AXIS2_PLACEMENT_3D('',#5491,#2147,#2148);
#1776=AXIS2_PLACEMENT_3D('',#5528,#2149,#2150);
#1777=AXIS2_PLACEMENT_3D('',#5541,#2151,#2152);
#1778=AXIS2_PLACEMENT_3D('',#5560,#2153,#2154);
#1779=AXIS2_PLACEMENT_3D('',#5573,#2155,#2156);
#1780=AXIS2_PLACEMENT_3D('',#5574,#2157,#2158);
#1781=AXIS2_PLACEMENT_3D('',#5575,#2159,#2160);
#1782=AXIS2_PLACEMENT_3D('',#5606,#2161,#2162);
#1783=AXIS2_PLACEMENT_3D('',#5607,#2163,#2164);
#1784=AXIS2_PLACEMENT_3D('',#5608,#2165,#2166);
#1785=AXIS2_PLACEMENT_3D('',#5609,#2167,#2168);
#1786=AXIS2_PLACEMENT_3D('',#5610,#2169,#2170);
#1787=AXIS2_PLACEMENT_3D('',#5611,#2171,#2172);
#1788=AXIS2_PLACEMENT_3D('',#5612,#2173,#2174);
#1789=AXIS2_PLACEMENT_3D('',#5613,#2175,#2176);
#1790=AXIS2_PLACEMENT_3D('',#5614,#2177,#2178);
#1791=AXIS2_PLACEMENT_3D('',#5651,#2179,#2180);
#1792=AXIS2_PLACEMENT_3D('',#5664,#2181,#2182);
#1793=AXIS2_PLACEMENT_3D('',#5761,#2183,#2184);
#1794=AXIS2_PLACEMENT_3D('',#5762,#2185,#2186);
#1795=AXIS2_PLACEMENT_3D('',#5787,#2187,#2188);
#1796=AXIS2_PLACEMENT_3D('',#5812,#2189,#2190);
#1797=AXIS2_PLACEMENT_3D('',#5837,#2191,#2192);
#1798=AXIS2_PLACEMENT_3D('',#5838,#2193,#2194);
#1799=AXIS2_PLACEMENT_3D('',#5929,#2195,#2196);
#1800=AXIS2_PLACEMENT_3D('',#5942,#2197,#2198);
#1801=AXIS2_PLACEMENT_3D('',#5980,#2199,#2200);
#1802=AXIS2_PLACEMENT_3D('',#5994,#2201,#2202);
#1803=AXIS2_PLACEMENT_3D('',#5995,#2203,#2204);
#1804=AXIS2_PLACEMENT_3D('',#5996,#2205,#2206);
#1805=AXIS2_PLACEMENT_3D('',#5997,#2207,#2208);
#1806=AXIS2_PLACEMENT_3D('',#5998,#2209,#2210);
#1807=AXIS2_PLACEMENT_3D('',#5999,#2211,#2212);
#1808=AXIS2_PLACEMENT_3D('',#6000,#2213,#2214);
#1809=AXIS2_PLACEMENT_3D('',#6001,#2215,#2216);
#1810=AXIS2_PLACEMENT_3D('',#6020,#2217,#2218);
#1811=AXIS2_PLACEMENT_3D('',#6033,#2219,#2220);
#1812=AXIS2_PLACEMENT_3D('',#6046,#2221,#2222);
#1813=AXIS2_PLACEMENT_3D('',#6059,#2223,#2224);
#1814=AXIS2_PLACEMENT_3D('',#6096,#2225,#2226);
#1815=AXIS2_PLACEMENT_3D('',#6097,#2227,#2228);
#1816=DIRECTION('axis',(0.,0.,1.));
#1817=DIRECTION('refdir',(1.,0.,0.));
#1818=DIRECTION('center_axis',(1.05373255873644E-15,-1.24100056941999E-15,
1.));
#1819=DIRECTION('ref_axis',(1.,0.,-1.08077746768017E-15));
#1820=DIRECTION('center_axis',(0.307219662058371,-0.951638628495471,0.));
#1821=DIRECTION('ref_axis',(-0.951638628495471,-0.307219662058371,0.));
#1822=DIRECTION('center_axis',(0.,0.,-1.));
#1823=DIRECTION('ref_axis',(-1.,0.,0.));
#1824=DIRECTION('center_axis',(-0.307219662058371,-0.951638628495471,0.));
#1825=DIRECTION('ref_axis',(0.951638628495471,-0.307219662058371,0.));
#1826=DIRECTION('center_axis',(2.3401492498809E-15,-3.74829248201973E-15,
1.));
#1827=DIRECTION('ref_axis',(1.,0.,-2.30565859771771E-15));
#1828=DIRECTION('center_axis',(-0.307219662058371,0.951638628495471,0.));
#1829=DIRECTION('ref_axis',(0.95163862849547,0.307219662058371,0.));
#1830=DIRECTION('center_axis',(0.,0.,-1.));
#1831=DIRECTION('ref_axis',(-1.,0.,0.));
#1832=DIRECTION('center_axis',(-0.307219662058373,-0.95163862849547,0.));
#1833=DIRECTION('ref_axis',(0.95163862849547,-0.307219662058373,0.));
#1834=DIRECTION('center_axis',(0.,0.,1.));
#1835=DIRECTION('ref_axis',(1.,0.,0.));
#1836=DIRECTION('center_axis',(0.,0.,-1.));
#1837=DIRECTION('ref_axis',(1.,0.,0.));
#1838=DIRECTION('center_axis',(0.,0.,-1.));
#1839=DIRECTION('ref_axis',(1.,0.,0.));
#1840=DIRECTION('center_axis',(0.,0.,-1.));
#1841=DIRECTION('ref_axis',(1.,4.44082663486208E-14,0.));
#1842=DIRECTION('',(0.,0.,-1.));
#1843=DIRECTION('center_axis',(0.,0.,-1.));
#1844=DIRECTION('ref_axis',(1.,0.,0.));
#1845=DIRECTION('center_axis',(0.,0.,-1.));
#1846=DIRECTION('ref_axis',(1.,0.,0.));
#1847=DIRECTION('center_axis',(0.,0.,-1.));
#1848=DIRECTION('ref_axis',(1.,0.,0.));
#1849=DIRECTION('center_axis',(0.,0.,-1.));
#1850=DIRECTION('ref_axis',(1.,3.6414148947806E-14,0.));
#1851=DIRECTION('center_axis',(-4.04946730745761E-17,0.,1.));
#1852=DIRECTION('ref_axis',(1.,0.,4.04946730745761E-17));
#1853=DIRECTION('center_axis',(-4.04946730745761E-17,0.,1.));
#1854=DIRECTION('ref_axis',(1.,0.,4.04946730745761E-17));
#1855=DIRECTION('',(-0.0029898182554536,0.0171944024976587,-0.999847695156391));
#1856=DIRECTION('center_axis',(-0.412470973213564,-0.207231396955754,0.887086717504));
#1857=DIRECTION('ref_axis',(0.234049723450375,-0.965200928696528,-0.116652879073611));
#1858=DIRECTION('center_axis',(4.04946730745761E-17,0.,-1.));
#1859=DIRECTION('ref_axis',(1.,8.87797401963448E-16,4.04946730745761E-17));
#1860=DIRECTION('center_axis',(4.04946730745761E-17,0.,-1.));
#1861=DIRECTION('ref_axis',(1.,0.,4.04946730745761E-17));
#1862=DIRECTION('',(0.00260598588959105,0.0172567473182818,-0.999847695156385));
#1863=DIRECTION('center_axis',(-4.04946730745761E-17,0.,1.));
#1864=DIRECTION('ref_axis',(1.,0.,4.04946730745761E-17));
#1865=DIRECTION('',(-0.0174524064372836,-2.1373033680838E-18,0.999847695156391));
#1866=DIRECTION('center_axis',(4.04946730745761E-17,0.,-1.));
#1867=DIRECTION('ref_axis',(1.,0.,4.04946730745761E-17));
#1868=DIRECTION('center_axis',(-4.04946730745761E-17,0.,1.));
#1869=DIRECTION('ref_axis',(1.,0.,4.04946730745761E-17));
#1870=DIRECTION('',(0.00260598588954126,-0.0172567473179521,-0.999847695156391));
#1871=DIRECTION('center_axis',(-0.443322249365846,-0.0555141437364373,-0.894641583575466));
#1872=DIRECTION('ref_axis',(-0.137413563201552,0.99049156735535,0.00663081037245835));
#1873=DIRECTION('center_axis',(4.04946730745761E-17,0.,-1.));
#1874=DIRECTION('ref_axis',(1.,0.,4.04946730745761E-17));
#1875=DIRECTION('center_axis',(4.04946730745761E-17,0.,-1.));
#1876=DIRECTION('ref_axis',(1.,9.7686481147758E-15,4.04946730745761E-17));
#1877=DIRECTION('',(0.0029898182554536,0.0171944024976587,0.999847695156391));
#1878=DIRECTION('center_axis',(0.,0.,1.));
#1879=DIRECTION('ref_axis',(1.,0.,0.));
#1880=DIRECTION('',(0.149319573716442,0.988788989069528,0.));
#1881=DIRECTION('center_axis',(0.,0.,-1.));
#1882=DIRECTION('ref_axis',(1.,0.,0.));
#1883=DIRECTION('center_axis',(0.,0.,1.));
#1884=DIRECTION('ref_axis',(-1.,0.,0.));
#1885=DIRECTION('center_axis',(0.,0.,-1.));
#1886=DIRECTION('ref_axis',(-1.,0.,0.));
#1887=DIRECTION('center_axis',(0.,0.,1.));
#1888=DIRECTION('ref_axis',(-1.,0.,0.));
#1889=DIRECTION('center_axis',(0.,0.,1.));
#1890=DIRECTION('ref_axis',(-1.,0.,0.));
#1891=DIRECTION('center_axis',(0.,0.,-1.));
#1892=DIRECTION('ref_axis',(-1.,0.,0.));
#1893=DIRECTION('center_axis',(0.,0.,1.));
#1894=DIRECTION('ref_axis',(-1.,0.,0.));
#1895=DIRECTION('center_axis',(0.,0.,-1.));
#1896=DIRECTION('ref_axis',(1.,0.,0.));
#1897=DIRECTION('center_axis',(0.,0.,1.));
#1898=DIRECTION('ref_axis',(1.,0.,0.));
#1899=DIRECTION('center_axis',(0.,0.,1.));
#1900=DIRECTION('ref_axis',(-1.,0.,0.));
#1901=DIRECTION('center_axis',(0.,0.,-1.));
#1902=DIRECTION('ref_axis',(-1.,0.,0.));
#1903=DIRECTION('center_axis',(0.,0.,1.));
#1904=DIRECTION('ref_axis',(-1.,-2.66500303309811E-15,0.));
#1905=DIRECTION('center_axis',(0.,0.,-1.));
#1906=DIRECTION('ref_axis',(1.,-2.66500303309806E-15,0.));
#1907=DIRECTION('',(0.171312664886514,0.985216712632039,0.));
#1908=DIRECTION('center_axis',(0.,0.,-1.));
#1909=DIRECTION('ref_axis',(1.,0.,0.));
#1910=DIRECTION('center_axis',(0.,0.,1.));
#1911=DIRECTION('ref_axis',(-1.,-8.88334344366035E-16,0.));
#1912=DIRECTION('center_axis',(0.,0.,-1.));
#1913=DIRECTION('ref_axis',(-1.,0.,0.));
#1914=DIRECTION('center_axis',(0.,0.,1.));
#1915=DIRECTION('ref_axis',(-1.,-8.85716341695835E-16,0.));
#1916=DIRECTION('center_axis',(0.988788989069529,0.149319573716442,0.));
#1917=DIRECTION('ref_axis',(-0.149319573716442,0.988788989069529,0.));
#1918=DIRECTION('',(0.,0.,1.));
#1919=DIRECTION('',(0.,0.,-1.));
#1920=DIRECTION('',(0.147627604105568,-0.977584825546736,0.150113288441787));
#1921=DIRECTION('',(-0.149319573716198,0.988788989069565,1.30720623112301E-8));
#1922=DIRECTION('',(0.149319573716443,-0.988788989069528,0.));
#1923=DIRECTION('center_axis',(0.,0.,-1.));
#1924=DIRECTION('ref_axis',(-1.,0.,0.));
#1925=DIRECTION('',(-0.149319573716442,-0.988788989069528,0.));
#1926=DIRECTION('center_axis',(0.,0.,1.));
#1927=DIRECTION('ref_axis',(1.,0.,0.));
#1928=DIRECTION('',(-0.171312664886517,0.985216712632038,0.));
#1929=DIRECTION('',(0.171312664886512,0.985216712632039,0.));
#1930=DIRECTION('center_axis',(0.,0.,1.));
#1931=DIRECTION('ref_axis',(1.,0.,0.));
#1932=DIRECTION('center_axis',(0.985216712632038,0.171312664886515,0.));
#1933=DIRECTION('ref_axis',(-0.171312664886515,0.985216712632039,0.));
#1934=DIRECTION('',(0.,0.,1.));
#1935=DIRECTION('',(0.,0.,-1.));
#1936=DIRECTION('',(-0.169404882071873,0.974245080649648,0.148823750658874));
#1937=DIRECTION('center_axis',(-0.988788989069529,0.149319573716442,0.));
#1938=DIRECTION('ref_axis',(-0.149319573716442,-0.988788989069529,0.));
#1939=DIRECTION('',(0.,0.,-1.));
#1940=DIRECTION('',(0.149319573716442,0.988788989069528,0.));
#1941=DIRECTION('',(0.,0.,-1.));
#1942=DIRECTION('center_axis',(0.,0.,1.));
#1943=DIRECTION('ref_axis',(1.,0.,0.));
#1944=DIRECTION('center_axis',(-0.985216712632039,0.171312664886514,0.));
#1945=DIRECTION('ref_axis',(-0.171312664886514,-0.985216712632039,0.));
#1946=DIRECTION('',(0.171312664886514,0.985216712632039,0.));
#1947=DIRECTION('',(0.,0.,-1.));
#1948=DIRECTION('',(0.,0.,-1.));
#1949=DIRECTION('center_axis',(0.,0.,1.));
#1950=DIRECTION('ref_axis',(1.,0.,0.));
#1951=DIRECTION('center_axis',(0.,0.,1.));
#1952=DIRECTION('ref_axis',(1.,0.,0.));
#1953=DIRECTION('center_axis',(0.,0.,1.));
#1954=DIRECTION('ref_axis',(-1.,0.,0.));
#1955=DIRECTION('',(0.,1.,0.));
#1956=DIRECTION('center_axis',(0.,0.,1.));
#1957=DIRECTION('ref_axis',(1.,0.,0.));
#1958=DIRECTION('center_axis',(0.,0.,1.));
#1959=DIRECTION('ref_axis',(-1.,0.,0.));
#1960=DIRECTION('',(0.,-1.,0.));
#1961=DIRECTION('center_axis',(0.,0.,1.));
#1962=DIRECTION('ref_axis',(1.,0.,0.));
#1963=DIRECTION('',(0.,-1.,0.));
#1964=DIRECTION('center_axis',(0.,0.,1.));
#1965=DIRECTION('ref_axis',(-1.,1.24640564710932E-14,0.));
#1966=DIRECTION('center_axis',(0.,0.,1.));
#1967=DIRECTION('ref_axis',(1.,0.,0.));
#1968=DIRECTION('',(0.,1.,0.));
#1969=DIRECTION('center_axis',(0.,0.,1.));
#1970=DIRECTION('ref_axis',(-1.,-7.10707329601718E-15,0.));
#1971=DIRECTION('center_axis',(0.,0.,-1.));
#1972=DIRECTION('ref_axis',(-1.,0.,0.));
#1973=DIRECTION('',(0.,0.,-1.));
#1974=DIRECTION('',(0.,0.,1.));
#1975=DIRECTION('center_axis',(0.,0.,-1.));
#1976=DIRECTION('ref_axis',(-1.,0.,0.));
#1977=DIRECTION('center_axis',(0.,0.,-1.));
#1978=DIRECTION('ref_axis',(-1.,0.,0.));
#1979=DIRECTION('',(0.,0.,-1.));
#1980=DIRECTION('center_axis',(0.,0.,-1.));
#1981=DIRECTION('ref_axis',(0.,-1.,0.));
#1982=DIRECTION('center_axis',(0.,-1.,0.));
#1983=DIRECTION('ref_axis',(1.,5.46369598732852E-18,0.));
#1984=DIRECTION('center_axis',(-0.993125551215523,0.117054002592238,0.));
#1985=DIRECTION('ref_axis',(-0.117054002592238,-0.993125551215523,0.));
#1986=DIRECTION('center_axis',(0.,1.,6.01006558606138E-17));
#1987=DIRECTION('ref_axis',(1.,0.,0.));
#1988=DIRECTION('center_axis',(0.,0.,-1.));
#1989=DIRECTION('ref_axis',(-1.,0.,0.));
#1990=DIRECTION('',(0.,0.,-1.));
#1991=DIRECTION('',(0.,0.,1.));
#1992=DIRECTION('center_axis',(0.,0.,-1.));
#1993=DIRECTION('ref_axis',(-1.,0.,0.));
#1994=DIRECTION('center_axis',(0.,0.,-1.));
#1995=DIRECTION('ref_axis',(-1.,0.,0.));
#1996=DIRECTION('',(0.,0.,-1.));
#1997=DIRECTION('center_axis',(0.,0.,-1.));
#1998=DIRECTION('ref_axis',(-1.,0.,0.));
#1999=DIRECTION('center_axis',(0.,1.,0.));
#2000=DIRECTION('ref_axis',(1.,4.37095678986282E-16,0.));
#2001=DIRECTION('center_axis',(0.993125551215523,-0.117054002592238,0.));
#2002=DIRECTION('ref_axis',(0.117054002592238,0.993125551215523,-6.82961998416066E-16));
#2003=DIRECTION('center_axis',(0.,-1.,8.74191357972564E-17));
#2004=DIRECTION('ref_axis',(-1.,0.,0.));
#2005=DIRECTION('center_axis',(1.,0.,0.));
#2006=DIRECTION('ref_axis',(0.,0.,-1.));
#2007=DIRECTION('',(0.,0.,1.));
#2008=DIRECTION('',(0.,-1.,0.));
#2009=DIRECTION('center_axis',(0.,0.,-1.));
#2010=DIRECTION('ref_axis',(-1.,0.,0.));
#2011=DIRECTION('',(0.,0.,1.));
#2012=DIRECTION('center_axis',(0.267780123182291,-0.809040440826428,0.523208725783369));
#2013=DIRECTION('ref_axis',(0.180558315829386,-0.491280981834946,-0.852080801023088));
#2014=DIRECTION('center_axis',(0.,0.,1.));
#2015=DIRECTION('ref_axis',(1.,0.,0.));
#2016=DIRECTION('center_axis',(0.549600915004013,-0.790876666993548,0.26917082277232));
#2017=DIRECTION('ref_axis',(0.170501886672183,-0.209227696398934,-0.962887780429693));
#2018=DIRECTION('center_axis',(0.,0.,-1.));
#2019=DIRECTION('ref_axis',(1.,0.,0.));
#2020=DIRECTION('center_axis',(0.408448525104671,0.205183159739599,-0.889420976421791));
#2021=DIRECTION('ref_axis',(0.227331664167867,-0.966570360212877,-0.118583528470939));
#2022=DIRECTION('',(0.,0.,1.));
#2023=DIRECTION('',(0.0616867197248765,0.998095560860574,8.19553029817084E-16));
#2024=DIRECTION('',(-0.431137472482846,0.902286251597077,0.));
#2025=DIRECTION('center_axis',(0.405131418138351,0.193562705915267,0.893533442528016));
#2026=DIRECTION('ref_axis',(0.455064339505069,-0.890356926111055,-0.01345329093158));
#2027=DIRECTION('',(-0.431137472482846,0.902286251597077,0.));
#2028=DIRECTION('center_axis',(0.,0.,1.));
#2029=DIRECTION('ref_axis',(1.,0.,0.));
#2030=DIRECTION('center_axis',(0.,0.,1.));
#2031=DIRECTION('ref_axis',(1.,0.,0.));
#2032=DIRECTION('',(0.564246564047738,-0.825606331710411,0.));
#2033=DIRECTION('',(0.998727269626947,0.050387230584953,0.00222887807683908));
#2034=DIRECTION('',(0.431137472482846,-0.902286251597077,0.));
#2035=DIRECTION('',(0.431137472482846,-0.902286251597077,0.));
#2036=DIRECTION('center_axis',(0.,0.,1.));
#2037=DIRECTION('ref_axis',(1.,0.,0.));
#2038=DIRECTION('',(-0.431137472482846,0.902286251597077,0.));
#2039=DIRECTION('center_axis',(0.,0.,-1.));
#2040=DIRECTION('ref_axis',(1.,-1.15459672831716E-14,0.));
#2041=DIRECTION('',(0.431137472482846,-0.902286251597077,0.));
#2042=DIRECTION('',(0.431137472482846,-0.902286251597077,0.));
#2043=DIRECTION('',(-0.431137472482846,0.902286251597077,0.));
#2044=DIRECTION('',(0.214082544383782,-0.976815573273771,0.));
#2045=DIRECTION('',(-0.0839089137112664,-0.996473428747498,0.));
#2046=DIRECTION('center_axis',(0.412470973214967,0.207231396949582,-0.88708671750479));
#2047=DIRECTION('ref_axis',(-0.906770942437425,0.,-0.421623597479012));
#2048=DIRECTION('center_axis',(-0.412470973214776,-0.20723139695035,0.887086717504699));
#2049=DIRECTION('ref_axis',(0.274317247651859,-0.956837851995754,-0.0959758960826089));
#2050=DIRECTION('',(-0.448938766763165,0.893562523664219,0.));
#2051=DIRECTION('center_axis',(-0.401106806484444,-0.20150269100307,0.893593864857169));
#2052=DIRECTION('ref_axis',(0.472134787107028,-0.881428023665622,0.013167456106531));
#2053=DIRECTION('',(-0.448938766763165,0.893562523664219,0.));
#2054=DIRECTION('center_axis',(0.,0.,1.));
#2055=DIRECTION('ref_axis',(1.,0.,0.));
#2056=DIRECTION('',(-0.582500959113383,0.812830014598372,0.));
#2057=DIRECTION('center_axis',(0.,0.,1.));
#2058=DIRECTION('ref_axis',(1.,0.,0.));
#2059=DIRECTION('',(-0.448938726144344,0.893562544071703,-1.12460771248558E-9));
#2060=DIRECTION('',(-0.448938766763165,0.893562523664219,0.));
#2061=DIRECTION('',(-0.448938766763165,0.893562523664219,0.));
#2062=DIRECTION('center_axis',(0.,0.,1.));
#2063=DIRECTION('ref_axis',(1.,0.,0.));
#2064=DIRECTION('center_axis',(0.,0.,-1.));
#2065=DIRECTION('ref_axis',(1.,0.,0.));
#2066=DIRECTION('',(-0.448938766763165,0.893562523664219,0.));
#2067=DIRECTION('',(0.448938766763165,-0.893562523664219,0.));
#2068=DIRECTION('',(0.448938766763165,-0.893562523664219,0.));
#2069=DIRECTION('',(-0.448938766763165,0.893562523664219,0.));
#2070=DIRECTION('',(0.235792792579976,-0.971803354062609,0.));
#2071=DIRECTION('center_axis',(0.,0.,1.));
#2072=DIRECTION('ref_axis',(1.,0.,0.));
#2073=DIRECTION('',(0.,-1.,0.));
#2074=DIRECTION('',(0.,1.,0.));
#2075=DIRECTION('center_axis',(0.,0.,-1.));
#2076=DIRECTION('ref_axis',(-1.,0.,0.));
#2077=DIRECTION('center_axis',(-0.41267286577259,-0.197158989142803,-0.889285915133725));
#2078=DIRECTION('ref_axis',(-0.206219397065393,0.971167071185087,-0.119616387337878));
#2079=DIRECTION('',(0.,0.,1.));
#2080=DIRECTION('',(0.,0.,1.));
#2081=DIRECTION('center_axis',(-0.263494326490914,0.85892829187333,0.43910469062248));
#2082=DIRECTION('ref_axis',(-0.148137565374763,0.413763202600811,-0.89825123094731));
#2083=DIRECTION('center_axis',(0.,0.,1.));
#2084=DIRECTION('ref_axis',(1.,0.,0.));
#2085=DIRECTION('center_axis',(-0.499147622548837,0.747072554680416,0.439015089657657));
#2086=DIRECTION('ref_axis',(-0.257462913223311,0.355897638295866,-0.898359459999165));
#2087=DIRECTION('center_axis',(0.,0.,-1.));
#2088=DIRECTION('ref_axis',(1.,-7.10667475492828E-15,0.));
#2089=DIRECTION('center_axis',(8.61507797295433E-16,4.46542726251108E-16,
1.));
#2090=DIRECTION('ref_axis',(1.,0.,-7.77058984864509E-16));
#2091=DIRECTION('center_axis',(0.,0.,-1.));
#2092=DIRECTION('ref_axis',(-1.,0.,0.));
#2093=DIRECTION('',(0.,0.,1.));
#2094=DIRECTION('center_axis',(0.,0.,-1.));
#2095=DIRECTION('ref_axis',(-1.,0.,0.));
#2096=DIRECTION('',(0.,0.,-1.));
#2097=DIRECTION('center_axis',(-1.,0.,0.));
#2098=DIRECTION('ref_axis',(0.,0.,1.));
#2099=DIRECTION('',(0.,1.,0.));
#2100=DIRECTION('center_axis',(-4.19611851826831E-15,-1.,-4.89547160464636E-15));
#2101=DIRECTION('ref_axis',(1.,-4.8080524688491E-15,0.));
#2102=DIRECTION('center_axis',(-0.993125551215523,-0.117054002592236,0.));
#2103=DIRECTION('ref_axis',(-0.117054002592236,0.993125551215523,0.));
#2104=DIRECTION('center_axis',(0.,-1.,-8.74191357972564E-17));
#2105=DIRECTION('ref_axis',(1.,0.,0.));
#2106=DIRECTION('center_axis',(0.,0.,-1.));
#2107=DIRECTION('ref_axis',(-1.,0.,0.));
#2108=DIRECTION('center_axis',(0.,0.,-1.));
#2109=DIRECTION('ref_axis',(-1.,0.,0.));
#2110=DIRECTION('center_axis',(-0.271375678637398,0.815782389994216,-0.510739006949162));
#2111=DIRECTION('ref_axis',(0.147100560367839,-0.4892636175313,-0.859640935332685));
#2112=DIRECTION('center_axis',(-2.71197655983829E-16,9.31690894319299E-16,
1.));
#2113=DIRECTION('ref_axis',(1.,0.,1.554117969729E-16));
#2114=DIRECTION('center_axis',(2.5845233918864E-15,1.33962817875343E-15,
1.));
#2115=DIRECTION('ref_axis',(1.,0.,-2.64200054853924E-15));
#2116=DIRECTION('center_axis',(0.501293128782915,-0.753362007945908,-0.425618237413231));
#2117=DIRECTION('ref_axis',(-0.219515160693202,0.365068295293539,-0.904731028536828));
#2118=DIRECTION('center_axis',(0.416736134062,0.199128118392295,0.886949258431734));
#2119=DIRECTION('ref_axis',(0.90507476982025,0.,-0.425252467405919));
#2120=DIRECTION('center_axis',(0.416736134061981,0.199128118392369,0.886949258431726));
#2121=DIRECTION('ref_axis',(-0.253694133548364,0.962421354497656,-0.0968732316485899));
#2122=DIRECTION('center_axis',(0.,0.,-1.));
#2123=DIRECTION('ref_axis',(-1.,0.,0.));
#2124=DIRECTION('',(0.,0.,-1.));
#2125=DIRECTION('center_axis',(0.,0.,-1.));
#2126=DIRECTION('ref_axis',(-3.82458719112997E-15,-1.,0.));
#2127=DIRECTION('center_axis',(0.267057238442032,-0.864553025351246,-0.425709405289246));
#2128=DIRECTION('ref_axis',(-0.109213134149335,0.411755430104481,-0.904726454299173));
#2129=DIRECTION('center_axis',(0.,0.,-1.));
#2130=DIRECTION('ref_axis',(-1.,0.,0.));
#2131=DIRECTION('center_axis',(0.,0.,-1.));
#2132=DIRECTION('ref_axis',(-1.,0.,0.));
#2133=DIRECTION('center_axis',(-3.61513720706489E-15,4.47512160259645E-15,
1.));
#2134=DIRECTION('ref_axis',(1.,0.,3.57447133037673E-15));
#2135=DIRECTION('center_axis',(0.993125551215523,0.117054002592236,0.));
#2136=DIRECTION('ref_axis',(0.117054002592236,-0.993125551215523,0.));
#2137=DIRECTION('center_axis',(6.99353086378051E-15,1.,-6.99353086378051E-15));
#2138=DIRECTION('ref_axis',(1.,-7.18476022333701E-15,0.));
#2139=DIRECTION('center_axis',(0.,1.,-6.01006558606138E-17));
#2140=DIRECTION('ref_axis',(-1.,0.,0.));
#2141=DIRECTION('center_axis',(0.,-1.,0.));
#2142=DIRECTION('ref_axis',(0.,0.,-1.));
#2143=DIRECTION('center_axis',(0.,1.,0.));
#2144=DIRECTION('ref_axis',(0.,0.,1.));
#2145=DIRECTION('center_axis',(0.,0.,-1.));
#2146=DIRECTION('ref_axis',(-1.,0.,0.));
#2147=DIRECTION('center_axis',(-0.000965512909756962,0.000180366299923536,
0.999999517626293));
#2148=DIRECTION('ref_axis',(0.999999533892287,2.96196833742988E-20,0.000965512925461997));
#2149=DIRECTION('center_axis',(-0.913368478270134,0.0815060887011374,0.398891940764841));
#2150=DIRECTION('ref_axis',(0.400223547033537,-6.93889390390723E-17,0.916417542608114));
#2151=DIRECTION('center_axis',(-0.897008042798831,-0.191910847268586,0.398179353878204));
#2152=DIRECTION('ref_axis',(0.405720743692013,5.55111512312578E-17,0.9139970886923));
#2153=DIRECTION('center_axis',(-0.958084173575188,-0.286065598601643,-0.0155302814344453));
#2154=DIRECTION('ref_axis',(0.2861001028729,-0.95819973446882,0.));
#2155=DIRECTION('center_axis',(-0.953327336499222,-0.301798571166449,0.00919847406854862));
#2156=DIRECTION('ref_axis',(-0.00880427917548862,-0.00266643022785129,-0.999957686513804));
#2157=DIRECTION('center_axis',(0.431137472482846,-0.902286251597077,0.));
#2158=DIRECTION('ref_axis',(0.902286251597077,0.431137472482846,0.));
#2159=DIRECTION('center_axis',(-0.431137472482857,0.902286251597072,-1.27242079405592E-14));
#2160=DIRECTION('ref_axis',(-0.902286251597072,-0.431137472482857,5.75868460811339E-29));
#2161=DIRECTION('center_axis',(-0.711399021301472,-0.303874139130323,-0.633697041226415));
#2162=DIRECTION('ref_axis',(-0.665150557704277,2.22044604925031E-16,0.746709271126112));
#2163=DIRECTION('center_axis',(0.,1.,0.));
#2164=DIRECTION('ref_axis',(1.,0.,0.));
#2165=DIRECTION('center_axis',(-0.919617630549728,-0.392814731880189,0.));
#2166=DIRECTION('ref_axis',(-0.392814731880189,0.919617630549728,0.));
#2167=DIRECTION('center_axis',(0.431137472482846,-0.902286251597077,0.));
#2168=DIRECTION('ref_axis',(0.902286251597077,0.431137472482846,0.));
#2169=DIRECTION('center_axis',(-0.431137472482896,0.902286251597053,0.));
#2170=DIRECTION('ref_axis',(-0.902286251597053,-0.431137472482896,0.));
#2171=DIRECTION('center_axis',(0.,0.,1.));
#2172=DIRECTION('ref_axis',(1.,0.,0.));
#2173=DIRECTION('center_axis',(-0.882999464479092,-0.469373993452595,2.75182197715918E-13));
#2174=DIRECTION('ref_axis',(0.469373993452595,-0.882999464479092,0.));
#2175=DIRECTION('center_axis',(0.,1.,0.));
#2176=DIRECTION('ref_axis',(1.,0.,0.));
#2177=DIRECTION('center_axis',(-0.73325278249487,-0.389773494293994,0.557150769639045));
#2178=DIRECTION('ref_axis',(-0.604999740903623,1.09079412169422E-14,-0.79622566745022));
#2179=DIRECTION('center_axis',(-0.836225938547335,-0.548312733533513,-0.00890651141779829));
#2180=DIRECTION('ref_axis',(0.00739258393983704,0.00496849242475883,-0.999960331106048));
#2181=DIRECTION('center_axis',(-0.82738230722571,-0.561442226321419,0.0148709176955936));
#2182=DIRECTION('ref_axis',(0.561504316463823,-0.827473807798467,0.));
#2183=DIRECTION('center_axis',(0.824927872136647,0.564280783369402,-0.0328816558603565));
#2184=DIRECTION('ref_axis',(0.0215218760850993,0.0267743542188544,0.999409797233318));
#2185=DIRECTION('center_axis',(0.,0.,1.));
#2186=DIRECTION('ref_axis',(1.,0.,0.));
#2187=DIRECTION('center_axis',(0.872917618416885,0.184610895781894,-0.451590133435177));
#2188=DIRECTION('ref_axis',(-0.459487955044589,-5.55111512312578E-17,-0.888184000739116));
#2189=DIRECTION('center_axis',(0.868696383779895,0.203724467241954,0.451511831799253));
#2190=DIRECTION('ref_axis',(0.461183653694193,6.93889390390723E-17,-0.887304703901244));
#2191=DIRECTION('center_axis',(0.,0.,1.));
#2192=DIRECTION('ref_axis',(1.,0.,0.));
#2193=DIRECTION('center_axis',(0.811391402962371,0.582256105376685,0.0512037005530777));
#2194=DIRECTION('ref_axis',(-0.0353654933382833,-0.0385369140366434,0.998631157203435));
#2195=DIRECTION('center_axis',(-0.817839935715762,-0.575094854029613,-0.0200934919089968));
#2196=DIRECTION('ref_axis',(0.575210986015373,-0.818005086516718,9.19403442267708E-17));
#2197=DIRECTION('center_axis',(-0.82403906082941,-0.566208975138772,0.0191578365084704));
#2198=DIRECTION('ref_axis',(0.566312909522675,-0.824190322988545,0.));
#2199=DIRECTION('center_axis',(-0.829930433939796,0.358083569583597,-0.427775212015342));
#2200=DIRECTION('ref_axis',(0.173432062673785,0.89442119189197,0.412228154219557));
#2201=DIRECTION('center_axis',(-0.448938766763165,0.893562523664219,0.));
#2202=DIRECTION('ref_axis',(-0.893562523664219,-0.448938766763165,0.));
#2203=DIRECTION('center_axis',(-0.295093874136716,-0.95543267123241,0.00824719277606114));
#2204=DIRECTION('ref_axis',(0.955379504983233,-0.295173119742258,-0.0110829075433992));
#2205=DIRECTION('center_axis',(0.,0.,1.));
#2206=DIRECTION('ref_axis',(1.,0.,0.));
#2207=DIRECTION('center_axis',(-0.910763350298273,-0.412928710255736,0.));
#2208=DIRECTION('ref_axis',(0.412928710255736,-0.910763350298273,0.));
#2209=DIRECTION('center_axis',(-0.448938766763165,0.893562523664219,0.));
#2210=DIRECTION('ref_axis',(-0.893562523664219,-0.448938766763165,0.));
#2211=DIRECTION('center_axis',(0.4489387667631,-0.893562523664252,5.5965905861203E-14));
#2212=DIRECTION('ref_axis',(0.893562523664252,0.4489387667631,2.17725609840999E-28));
#2213=DIRECTION('center_axis',(0.,1.,0.));
#2214=DIRECTION('ref_axis',(1.,0.,0.));
#2215=DIRECTION('center_axis',(-0.704623270498924,-0.319467376687929,0.633598170691436));
#2216=DIRECTION('ref_axis',(-0.66863654796473,5.82867087928207E-16,-0.743589380455241));
#2217=DIRECTION('center_axis',(-0.946451812165932,-0.322756137612972,-0.00757910819158386));
#2218=DIRECTION('ref_axis',(0.322765326668953,-0.946479024475295,1.13392208767068E-5));
#2219=DIRECTION('center_axis',(-0.951677673971725,-0.306833347747167,0.0127632900944208));
#2220=DIRECTION('ref_axis',(0.306858342618643,-0.951755198339016,2.25514051876985E-17));
#2221=DIRECTION('center_axis',(-0.89259353539452,-0.211223836074691,-0.398323074458163));
#2222=DIRECTION('ref_axis',(-0.407517601822121,-1.52655665885959E-16,0.913197352276685));
#2223=DIRECTION('center_axis',(-0.914905637027305,0.0619204206139386,-0.398890381993166));
#2224=DIRECTION('ref_axis',(-0.399657288501714,2.77555756156289E-17,0.916664634284239));
#2225=DIRECTION('center_axis',(-1.720426041133E-5,-9.50648985730158E-7,
-0.999999999851555));
#2226=DIRECTION('ref_axis',(-0.999999999852007,9.79013491396257E-22,1.72042604113378E-5));
#2227=DIRECTION('center_axis',(0.,0.,-1.));
#2228=DIRECTION('ref_axis',(-1.,0.,0.));
#2229=CARTESIAN_POINT('',(0.,0.,0.));
#2230=CARTESIAN_POINT('Origin',(-1.46549439250521E-13,-0.795020000000488,
10.95502));
#2231=CARTESIAN_POINT('',(-3.46944695195361E-15,-22.9088950000007,13.49502));
#2232=CARTESIAN_POINT('',(21.0444176757203,-7.58883720430178,13.49502));
#2233=CARTESIAN_POINT('Ctrl Pts',(-1.21141745194629E-16,-22.9088950000007,
13.49502));
#2234=CARTESIAN_POINT('Ctrl Pts',(0.343481575339112,-22.9089031623405,13.49502));
#2235=CARTESIAN_POINT('Ctrl Pts',(0.686394389126725,-22.9009083334262,13.4950199999735));
#2236=CARTESIAN_POINT('Ctrl Pts',(1.02873975917953,-22.8849659159843,13.4950199999697));
#2237=CARTESIAN_POINT('Ctrl Pts',(1.37138566906449,-22.8690095029348,13.4950199999659));
#2238=CARTESIAN_POINT('Ctrl Pts',(1.71346362307815,-22.8450915290393,13.4950199999764));
#2239=CARTESIAN_POINT('Ctrl Pts',(2.0549754500993,-22.813215353895,13.4950199999852));
#2240=CARTESIAN_POINT('Ctrl Pts',(2.39590944579124,-22.7813931126153,13.4950199999941));
#2241=CARTESIAN_POINT('Ctrl Pts',(2.73627970746282,-22.7416395210881,13.4950199999992));
#2242=CARTESIAN_POINT('Ctrl Pts',(3.07608134526988,-22.6939064792016,13.4950199999999));
#2243=CARTESIAN_POINT('Ctrl Pts',(3.12130133853395,-22.6875542795874,13.4950199999999));
#2244=CARTESIAN_POINT('Ctrl Pts',(3.16651124576955,-22.6810606927658,13.49502));
#2245=CARTESIAN_POINT('Ctrl Pts',(3.2117110393849,-22.6744255374743,13.49502));
#2246=CARTESIAN_POINT('Ctrl Pts',(3.24313324854893,-22.669812878417,13.49502));
#2247=CARTESIAN_POINT('Ctrl Pts',(3.27347105513955,-22.6652947211042,13.4950200000001));
#2248=CARTESIAN_POINT('Ctrl Pts',(3.30568663613906,-22.6604248763331,13.4950199999999));
#2249=CARTESIAN_POINT('Ctrl Pts',(3.30869338484825,-22.6599703633606,13.4950199999999));
#2250=CARTESIAN_POINT('Ctrl Pts',(3.31171648504475,-22.6595127497911,13.4950199999999));
#2251=CARTESIAN_POINT('Ctrl Pts',(3.31475834143683,-22.6590516494958,13.4950199999999));
#2252=CARTESIAN_POINT('Ctrl Pts',(3.65436510651526,-22.6075723028479,13.4950199999975));
#2253=CARTESIAN_POINT('Ctrl Pts',(3.99218536213068,-22.5482727577494,13.4950199999598));
#2254=CARTESIAN_POINT('Ctrl Pts',(4.32822909038747,-22.4812078699479,13.4950199999283));
#2255=CARTESIAN_POINT('Ctrl Pts',(4.66460362745173,-22.4140769620017,13.4950199998969));
#2256=CARTESIAN_POINT('Ctrl Pts',(4.9991986143728,-22.3391653268857,13.4950199998761));
#2257=CARTESIAN_POINT('Ctrl Pts',(5.33201647584718,-22.2564763304238,13.4950199998912));
#2258=CARTESIAN_POINT('Ctrl Pts',(5.66431622166133,-22.1739160604184,13.4950199999062));
#2259=CARTESIAN_POINT('Ctrl Pts',(5.99484483514745,-22.0836024941286,13.4950199999635));
#2260=CARTESIAN_POINT('Ctrl Pts',(6.32359012739057,-21.9854891904625,13.4950199999904));
#2261=CARTESIAN_POINT('Ctrl Pts',(6.37206543734496,-21.9710218416727,13.4950199999944));
#2262=CARTESIAN_POINT('Ctrl Pts',(6.42050193912698,-21.9563848158979,13.4950199999974));
#2263=CARTESIAN_POINT('Ctrl Pts',(6.46889955723768,-21.9415778752904,13.4950199999989));
#2264=CARTESIAN_POINT('Ctrl Pts',(6.51711594471721,-21.9268263810312,13.4950200000004));
#2265=CARTESIAN_POINT('Ctrl Pts',(6.56443373168051,-21.9121751285162,13.49502));
#2266=CARTESIAN_POINT('Ctrl Pts',(6.61265905353908,-21.8970633912083,13.4950199999999));
#2267=CARTESIAN_POINT('Ctrl Pts',(6.63336337237286,-21.890575550064,13.4950199999999));
#2268=CARTESIAN_POINT('Ctrl Pts',(6.65423477832123,-21.8840022205463,13.4950199999998));
#2269=CARTESIAN_POINT('Ctrl Pts',(6.67541530407344,-21.8772962098848,13.4950199999995));
#2270=CARTESIAN_POINT('Ctrl Pts',(7.00287285251546,-21.7736191889863,13.4950199999946));
#2271=CARTESIAN_POINT('Ctrl Pts',(7.32733495411936,-21.6625064705646,13.4950199999282));
#2272=CARTESIAN_POINT('Ctrl Pts',(7.64881939491286,-21.5440071676458,13.4950199997916));
#2273=CARTESIAN_POINT('Ctrl Pts',(7.97267872196749,-21.4246324806315,13.4950199996539));
#2274=CARTESIAN_POINT('Ctrl Pts',(8.29351671432128,-21.2977615534337,13.4950199994676));
#2275=CARTESIAN_POINT('Ctrl Pts',(8.61133481365526,-21.1633939277888,13.4950199994786));
#2276=CARTESIAN_POINT('Ctrl Pts',(8.92915291298924,-21.0290263021439,13.4950199994896));
#2277=CARTESIAN_POINT('Ctrl Pts',(9.24395157672822,-20.8871617731737,13.4950199998034));
#2278=CARTESIAN_POINT('Ctrl Pts',(9.55570853165874,-20.7377519326588,13.4950199999568));
#2279=CARTESIAN_POINT('Ctrl Pts',(9.63330486306707,-20.700563811217,13.495019999995));
#2280=CARTESIAN_POINT('Ctrl Pts',(9.71014427760197,-20.6631891433173,13.4950199999968));
#2281=CARTESIAN_POINT('Ctrl Pts',(9.78722322652496,-20.625144882125,13.4950199999985));
#2282=CARTESIAN_POINT('Ctrl Pts',(9.84253912659757,-20.5978423231273,13.4950199999997));
#2283=CARTESIAN_POINT('Ctrl Pts',(9.89797794860734,-20.570193946072,13.4950199999997));
#2284=CARTESIAN_POINT('Ctrl Pts',(9.95390058320891,-20.5420064207831,13.495019999998));
#2285=CARTESIAN_POINT('Ctrl Pts',(10.2761833491972,-20.379561398634,13.4950199999882));
#2286=CARTESIAN_POINT('Ctrl Pts',(10.5939355511319,-20.2095051714445,13.4950199999629));
#2287=CARTESIAN_POINT('Ctrl Pts',(10.90713683871,-20.0319236556717,13.4950199999602));
#2288=CARTESIAN_POINT('Ctrl Pts',(11.2207192328314,-19.8541260568867,13.4950199999575));
#2289=CARTESIAN_POINT('Ctrl Pts',(11.529740097965,-19.6687845996724,13.4950199999677));
#2290=CARTESIAN_POINT('Ctrl Pts',(11.8341568515439,-19.4759381915658,13.4950199999743));
#2291=CARTESIAN_POINT('Ctrl Pts',(12.1380578896535,-19.2834184864893,13.4950199999809));
#2292=CARTESIAN_POINT('Ctrl Pts',(12.4373708396345,-19.0834189467429,13.4950199999853));
#2293=CARTESIAN_POINT('Ctrl Pts',(12.7320245092266,-18.8759351959384,13.4950199999773));
#2294=CARTESIAN_POINT('Ctrl Pts',(12.8268709256656,-18.8091480072353,13.4950199999747));
#2295=CARTESIAN_POINT('Ctrl Pts',(12.9212343251736,-18.7415850344556,13.4950199999708));
#2296=CARTESIAN_POINT('Ctrl Pts',(13.0151115826724,-18.6732452583126,13.4950199999637));
#2297=CARTESIAN_POINT('Ctrl Pts',(13.2927929019761,-18.4711017391479,13.4950199999429));
#2298=CARTESIAN_POINT('Ctrl Pts',(13.5652698690313,-18.2628628280425,13.4950199998634));
#2299=CARTESIAN_POINT('Ctrl Pts',(13.8325754381436,-18.048569848924,13.4950199997233));
#2300=CARTESIAN_POINT('Ctrl Pts',(14.1072049875391,-17.8284053963487,13.4950199995794));
#2301=CARTESIAN_POINT('Ctrl Pts',(14.3763764304371,-17.6018504381027,13.4950199993854));
#2302=CARTESIAN_POINT('Ctrl Pts',(14.6400912448046,-17.3689040211677,13.495019999403));
#2303=CARTESIAN_POINT('Ctrl Pts',(14.9038060591722,-17.1359576042328,13.4950199994206));
#2304=CARTESIAN_POINT('Ctrl Pts',(15.1620646508298,-16.8966193532088,13.4950199997741));
#2305=CARTESIAN_POINT('Ctrl Pts',(15.4148276098564,-16.6508473678451,13.4950199999501));
#2306=CARTESIAN_POINT('Ctrl Pts',(15.4759540403307,-16.5914115856651,13.4950199999926));
#2307=CARTESIAN_POINT('Ctrl Pts',(15.537234188082,-16.531136187165,13.4950199999959));
#2308=CARTESIAN_POINT('Ctrl Pts',(15.5978564951783,-16.4708127468635,13.4950199999981));
#2309=CARTESIAN_POINT('Ctrl Pts',(15.6437127398622,-16.4251825725738,13.4950199999998));
#2310=CARTESIAN_POINT('Ctrl Pts',(15.6891933273651,-16.3795257073436,13.4950199999997));
#2311=CARTESIAN_POINT('Ctrl Pts',(15.7339610546373,-16.3341987482059,13.4950199999981));
#2312=CARTESIAN_POINT('Ctrl Pts',(15.9753305235729,-16.08981412736,13.495019999989));
#2313=CARTESIAN_POINT('Ctrl Pts',(16.210579158453,-15.8402434043866,13.4950199999464));
#2314=CARTESIAN_POINT('Ctrl Pts',(16.4397492903318,-15.5855259455994,13.4950199999082));
#2315=CARTESIAN_POINT('Ctrl Pts',(16.6691575366602,-15.3305438279449,13.4950199998699));
#2316=CARTESIAN_POINT('Ctrl Pts',(16.8924749711462,-15.0704039179604,13.4950199998412));
#2317=CARTESIAN_POINT('Ctrl Pts',(17.1097071844124,-14.8051087233174,13.4950199998555));
#2318=CARTESIAN_POINT('Ctrl Pts',(17.3266051219459,-14.5402217634581,13.4950199998697));
#2319=CARTESIAN_POINT('Ctrl Pts',(17.5374368451441,-14.2701949897626,13.4950199999356));
#2320=CARTESIAN_POINT('Ctrl Pts',(17.7421665390379,-13.994999605782,13.495019999978));
#2321=CARTESIAN_POINT('Ctrl Pts',(17.7891756311454,-13.9318105055247,13.4950199999877));
#2322=CARTESIAN_POINT('Ctrl Pts',(17.8358628216921,-13.8683487827613,13.4950199999954));
#2323=CARTESIAN_POINT('Ctrl Pts',(17.8822273437381,-13.8046138887406,13.4950199999985));
#2324=CARTESIAN_POINT('Ctrl Pts',(17.912224888657,-13.763377825865,13.4950200000006));
#2325=CARTESIAN_POINT('Ctrl Pts',(17.9426241422174,-13.7212845274127,13.49502));
#2326=CARTESIAN_POINT('Ctrl Pts',(17.972315012747,-13.6798710820269,13.4950199999999));
#2327=CARTESIAN_POINT('Ctrl Pts',(17.9856823689032,-13.6612260148984,13.4950199999999));
#2328=CARTESIAN_POINT('Ctrl Pts',(17.9989067190506,-13.6427191711377,13.4950199999998));
#2329=CARTESIAN_POINT('Ctrl Pts',(18.0118895586979,-13.624492819121,13.4950199999995));
#2330=CARTESIAN_POINT('Ctrl Pts',(18.2111719628307,-13.3447241901345,13.4950199999947));
#2331=CARTESIAN_POINT('Ctrl Pts',(18.4035915186718,-13.0607966971341,13.4950199999679));
#2332=CARTESIAN_POINT('Ctrl Pts',(18.589196651317,-12.772743087371,13.4950199999619));
#2333=CARTESIAN_POINT('Ctrl Pts',(18.7749800931787,-12.4844127470418,13.495019999956));
#2334=CARTESIAN_POINT('Ctrl Pts',(18.9539362837412,-12.1919479566269,13.495019999965));
#2335=CARTESIAN_POINT('Ctrl Pts',(19.126071695006,-11.89535066086,13.4950199999757));
#2336=CARTESIAN_POINT('Ctrl Pts',(19.2979205262751,-11.5992471557146,13.4950199999863));
#2337=CARTESIAN_POINT('Ctrl Pts',(19.4629715018733,-11.2990244708702,13.4950199999962));
#2338=CARTESIAN_POINT('Ctrl Pts',(19.6211853927027,-10.9946599578612,13.4950199999989));
#2339=CARTESIAN_POINT('Ctrl Pts',(19.6611527887642,-10.9177725431421,13.4950199999996));
#2340=CARTESIAN_POINT('Ctrl Pts',(19.7006836392211,-10.8406207132039,13.4950199999999));
#2341=CARTESIAN_POINT('Ctrl Pts',(19.7397768230527,-10.7632039042876,13.49502));
#2342=CARTESIAN_POINT('Ctrl Pts',(19.7544655527266,-10.7341155961241,13.49502));
#2343=CARTESIAN_POINT('Ctrl Pts',(19.7695832399293,-10.7040087711337,13.4950200000001));
#2344=CARTESIAN_POINT('Ctrl Pts',(19.7837996508792,-10.6755444842214,13.4950199999999));
#2345=CARTESIAN_POINT('Ctrl Pts',(19.7853097917067,-10.6725208601898,13.4950199999999));
#2346=CARTESIAN_POINT('Ctrl Pts',(19.7868098061361,-10.6695157919035,13.4950199999999));
#2347=CARTESIAN_POINT('Ctrl Pts',(19.7882981300536,-10.6665324840633,13.4950199999999));
#2348=CARTESIAN_POINT('Ctrl Pts',(19.9416371566169,-10.3591682639664,13.4950199999976));
#2349=CARTESIAN_POINT('Ctrl Pts',(20.0875529748702,-10.0487553168181,13.4950199999752));
#2350=CARTESIAN_POINT('Ctrl Pts',(20.2260980536036,-9.73531833214833,13.4950199999739));
#2351=CARTESIAN_POINT('Ctrl Pts',(20.3647716425008,-9.42159061294923,13.4950199999726));
#2352=CARTESIAN_POINT('Ctrl Pts',(20.4960610179938,-9.10483280494573,13.4950199999835));
#2353=CARTESIAN_POINT('Ctrl Pts',(20.6199724246914,-8.78504567570615,13.4950199999906));
#2354=CARTESIAN_POINT('Ctrl Pts',(20.7436734174729,-8.46580157687813,13.4950199999977));
#2355=CARTESIAN_POINT('Ctrl Pts',(20.8600216406738,-8.14353798279996,13.4950199999998));
#2356=CARTESIAN_POINT('Ctrl Pts',(20.9689743785169,-7.81823845579683,13.49502));
#2357=CARTESIAN_POINT('Ctrl Pts',(20.9945295438414,-7.74193855404947,13.49502));
#2358=CARTESIAN_POINT('Ctrl Pts',(21.0196776283355,-7.66547157270255,13.49502));
#2359=CARTESIAN_POINT('Ctrl Pts',(21.0444176757203,-7.58883720430178,13.49502));
#2360=CARTESIAN_POINT('',(-21.0444176757203,-7.58883720430178,13.49502));
#2361=CARTESIAN_POINT('Ctrl Pts',(-21.0444176757203,-7.58883720430178,13.49502));
#2362=CARTESIAN_POINT('Ctrl Pts',(-20.9388759430732,-7.91576155879252,13.49502));
#2363=CARTESIAN_POINT('Ctrl Pts',(-20.8259004447476,-8.23967071404708,13.49502));
#2364=CARTESIAN_POINT('Ctrl Pts',(-20.7055434128628,-8.56058316191154,13.4950199999999));
#2365=CARTESIAN_POINT('Ctrl Pts',(-20.5850720137627,-8.88180055135235,13.4950199999998));
#2366=CARTESIAN_POINT('Ctrl Pts',(-20.4572048831698,-9.20001599197347,13.4950199999996));
#2367=CARTESIAN_POINT('Ctrl Pts',(-20.3219446388675,-9.51523226452061,13.4950199999995));
#2368=CARTESIAN_POINT('Ctrl Pts',(-20.186899697157,-9.82994678667675,13.4950199999995));
#2369=CARTESIAN_POINT('Ctrl Pts',(-20.0444849560559,-10.1416721184928,13.4950199999998));
#2370=CARTESIAN_POINT('Ctrl Pts',(-19.8946562131448,-10.4503886373329,13.49502));
#2371=CARTESIAN_POINT('Ctrl Pts',(-19.8747615064884,-10.4913809360266,13.49502));
#2372=CARTESIAN_POINT('Ctrl Pts',(-19.8547360161921,-10.5323201474319,13.49502));
#2373=CARTESIAN_POINT('Ctrl Pts',(-19.834579579657,-10.5732061894591,13.49502));
#2374=CARTESIAN_POINT('Ctrl Pts',(-19.8205529428976,-10.6016583247879,13.49502));
#2375=CARTESIAN_POINT('Ctrl Pts',(-19.8069506067924,-10.629105328186,13.4950200000001));
#2376=CARTESIAN_POINT('Ctrl Pts',(-19.7924364585238,-10.6582321285865,13.4950199999999));
#2377=CARTESIAN_POINT('Ctrl Pts',(-19.7910655752857,-10.6609831989016,13.4950199999999));
#2378=CARTESIAN_POINT('Ctrl Pts',(-19.7896865233151,-10.6637492377212,13.4950199999999));
#2379=CARTESIAN_POINT('Ctrl Pts',(-19.7882981548459,-10.6665324964311,13.4950199999999));
#2380=CARTESIAN_POINT('Ctrl Pts',(-19.6349745444139,-10.9738999450867,13.4950199999975));
#2381=CARTESIAN_POINT('Ctrl Pts',(-19.4747577818841,-11.2771647636067,13.4950199999598));
#2382=CARTESIAN_POINT('Ctrl Pts',(-19.3076970034058,-11.5763533041113,13.4950199999283));
#2383=CARTESIAN_POINT('Ctrl Pts',(-19.1404717666453,-11.8758363723553,13.4950199998969));
#2384=CARTESIAN_POINT('Ctrl Pts',(-18.9663888021432,-12.1712355595752,13.4950199998761));
#2385=CARTESIAN_POINT('Ctrl Pts',(-18.785450568033,-12.462554207253,13.4950199998912));
#2386=CARTESIAN_POINT('Ctrl Pts',(-18.604794010316,-12.7534193433423,13.4950199999062));
#2387=CARTESIAN_POINT('Ctrl Pts',(-18.4173032430297,-13.040217036433,13.4950199999635));
#2388=CARTESIAN_POINT('Ctrl Pts',(-18.2229378157112,-13.3229214194665,13.4950199999904));
#2389=CARTESIAN_POINT('Ctrl Pts',(-18.194277559392,-13.364607742966,13.4950199999944));
#2390=CARTESIAN_POINT('Ctrl Pts',(-18.1654677545326,-13.4062050070036,13.4950199999974));
#2391=CARTESIAN_POINT('Ctrl Pts',(-18.1365081979831,-13.4477130666601,13.4950199999989));
#2392=CARTESIAN_POINT('Ctrl Pts',(-18.1076570839314,-13.4890656944592,13.4950200000004));
#2393=CARTESIAN_POINT('Ctrl Pts',(-18.0791774315415,-13.529593975531,13.49502));
#2394=CARTESIAN_POINT('Ctrl Pts',(-18.049980751471,-13.5708444318834,13.4950199999999));
#2395=CARTESIAN_POINT('Ctrl Pts',(-18.0374458974046,-13.5885542690738,13.4950199999999));
#2396=CARTESIAN_POINT('Ctrl Pts',(-18.0247783568535,-13.606396849107,13.4950199999998));
#2397=CARTESIAN_POINT('Ctrl Pts',(-18.0118895841202,-13.6244928372287,13.4950199999995));
#2398=CARTESIAN_POINT('Ctrl Pts',(-17.8126251287757,-13.9042624701953,13.4950199999946));
#2399=CARTESIAN_POINT('Ctrl Pts',(-17.6072048366029,-14.1788971277613,13.4950199999283));
#2400=CARTESIAN_POINT('Ctrl Pts',(-17.3956699812372,-14.448428824285,13.4950199997916));
#2401=CARTESIAN_POINT('Ctrl Pts',(-17.1825724647993,-14.7199516191039,13.4950199996539));
#2402=CARTESIAN_POINT('Ctrl Pts',(-16.9632694500595,-14.9862962027366,13.4950199994676));
#2403=CARTESIAN_POINT('Ctrl Pts',(-16.7377600580037,-15.2474638063548,13.4950199994786));
#2404=CARTESIAN_POINT('Ctrl Pts',(-16.5122506659478,-15.508631409973,13.4950199994896));
#2405=CARTESIAN_POINT('Ctrl Pts',(-16.280534561076,-15.7646224059374,13.4950199998034));
#2406=CARTESIAN_POINT('Ctrl Pts',(-16.0425725190257,-16.0154007262406,13.4950199999568));
#2407=CARTESIAN_POINT('Ctrl Pts',(-15.983343747424,-16.0778194705409,13.495019999995));
#2408=CARTESIAN_POINT('Ctrl Pts',(-15.9241699907527,-16.1394605927661,13.4950199999968));
#2409=CARTESIAN_POINT('Ctrl Pts',(-15.864285433565,-16.2011239529428,13.4950199999985));
#2410=CARTESIAN_POINT('Ctrl Pts',(-15.8213091316427,-16.2453768172695,13.4950199999997));
#2411=CARTESIAN_POINT('Ctrl Pts',(-15.7779659718625,-16.2896404167532,13.4950199999997));
#2412=CARTESIAN_POINT('Ctrl Pts',(-15.7339611010559,-16.3341987940498,13.495019999998));
#2413=CARTESIAN_POINT('Ctrl Pts',(-15.4803605413728,-16.5909892177888,13.4950199999882));
#2414=CARTESIAN_POINT('Ctrl Pts',(-15.2209087433641,-16.841129869967,13.495019999963));
#2415=CARTESIAN_POINT('Ctrl Pts',(-14.9556937204594,-17.0846277796773,13.4950199999602));
#2416=CARTESIAN_POINT('Ctrl Pts',(-14.6901559811948,-17.3284219801415,13.4950199999575));
#2417=CARTESIAN_POINT('Ctrl Pts',(-14.4188406062749,-17.5655576318233,13.4950199999677));
#2418=CARTESIAN_POINT('Ctrl Pts',(-14.1417977038136,-17.7960061646703,13.4950199999743));
#2419=CARTESIAN_POINT('Ctrl Pts',(-13.8652241425082,-18.0260642923497,13.4950199999809));
#2420=CARTESIAN_POINT('Ctrl Pts',(-13.582942032517,-18.2494582659027,13.4950199999853));
#2421=CARTESIAN_POINT('Ctrl Pts',(-13.2949690807591,-18.4661189915149,13.4950199999773));
#2422=CARTESIAN_POINT('Ctrl Pts',(-13.2022731252001,-18.5358601698795,13.4950199999748));
#2423=CARTESIAN_POINT('Ctrl Pts',(-13.108987295807,-18.6049033545089,13.4950199999708));
#2424=CARTESIAN_POINT('Ctrl Pts',(-13.0151115826724,-18.6732452583126,13.4950199999637));
#2425=CARTESIAN_POINT('Ctrl Pts',(-12.7374348402588,-18.8753950645286,13.495019999943));
#2426=CARTESIAN_POINT('Ctrl Pts',(-12.4555563667605,-19.070719583855,13.4950199998634));
#2427=CARTESIAN_POINT('Ctrl Pts',(-12.1695053634124,-19.2592628724052,13.4950199997233));
#2428=CARTESIAN_POINT('Ctrl Pts',(-11.8756167683557,-19.452972111425,13.4950199995794));
#2429=CARTESIAN_POINT('Ctrl Pts',(-11.5773235588832,-19.6395239164686,13.4950199993854));
#2430=CARTESIAN_POINT('Ctrl Pts',(-11.2746243740054,-19.8189194012407,13.495019999403));
#2431=CARTESIAN_POINT('Ctrl Pts',(-10.9719251891277,-19.9983148860128,13.4950199994206));
#2432=CARTESIAN_POINT('Ctrl Pts',(-10.6648195469234,-20.1705543213776,13.4950199997741));
#2433=CARTESIAN_POINT('Ctrl Pts',(-10.3532796809983,-20.3355873307509,13.4950199999501));
#2434=CARTESIAN_POINT('Ctrl Pts',(-10.2779390533579,-20.3754977623441,13.4950199999927));
#2435=CARTESIAN_POINT('Ctrl Pts',(-10.201752189425,-20.4152965305917,13.4950199999959));
#2436=CARTESIAN_POINT('Ctrl Pts',(-10.1257217086417,-20.4544545128734,13.4950199999981));
#2437=CARTESIAN_POINT('Ctrl Pts',(-10.0682103322623,-20.4840745998972,13.4950199999998));
#2438=CARTESIAN_POINT('Ctrl Pts',(-10.0107889650244,-20.5133289970561,13.4950199999997));
#2439=CARTESIAN_POINT('Ctrl Pts',(-9.95390055384239,-20.5420063625245,13.4950199999981));
#2440=CARTESIAN_POINT('Ctrl Pts',(-9.64718126174435,-20.6966231122794,13.495019999989));
#2441=CARTESIAN_POINT('Ctrl Pts',(-9.33740711510382,-20.8438217673643,13.4950199999464));
#2442=CARTESIAN_POINT('Ctrl Pts',(-9.02460257149346,-20.983654705751,13.4950199999082));
#2443=CARTESIAN_POINT('Ctrl Pts',(-8.71147301483808,-21.1236329346395,13.4950199998699));
#2444=CARTESIAN_POINT('Ctrl Pts',(-8.39530632092274,-21.2562303364818,13.4950199998412));
#2445=CARTESIAN_POINT('Ctrl Pts',(-8.07610315859548,-21.3814530019365,13.4950199998555));
#2446=CARTESIAN_POINT('Ctrl Pts',(-7.75739118432736,-21.5064829754468,13.4950199998697));
#2447=CARTESIAN_POINT('Ctrl Pts',(-7.43565162499066,-21.6241610531955,13.4950199999356));
#2448=CARTESIAN_POINT('Ctrl Pts',(-7.11086807983489,-21.734444305439,13.495019999978));
#2449=CARTESIAN_POINT('Ctrl Pts',(-7.03629277376079,-21.7597670393446,13.4950199999877));
#2450=CARTESIAN_POINT('Ctrl Pts',(-6.96155692406779,-21.7846996842964,13.4950199999954));
#2451=CARTESIAN_POINT('Ctrl Pts',(-6.88666024416225,-21.8092413418575,13.4950199999985));
#2452=CARTESIAN_POINT('Ctrl Pts',(-6.83820257821921,-21.8251196350647,13.4950200000006));
#2453=CARTESIAN_POINT('Ctrl Pts',(-6.78880572099506,-21.841116850108,13.49502));
#2454=CARTESIAN_POINT('Ctrl Pts',(-6.7402734674061,-21.8566488047248,13.4950199999999));
#2455=CARTESIAN_POINT('Ctrl Pts',(-6.71842338666828,-21.8636415659773,13.4950199999999));
#2456=CARTESIAN_POINT('Ctrl Pts',(-6.69674877888393,-21.8705407021242,13.4950199999998));
#2457=CARTESIAN_POINT('Ctrl Pts',(-6.67541529465168,-21.877296180129,13.4950199999995));
#2458=CARTESIAN_POINT('Ctrl Pts',(-6.34795318741495,-21.9809905902293,13.4950199999947));
#2459=CARTESIAN_POINT('Ctrl Pts',(-6.01864174646393,-22.0768763639969,13.4950199999679));
#2460=CARTESIAN_POINT('Ctrl Pts',(-5.68749725820618,-22.1650096452233,13.4950199999619));
#2461=CARTESIAN_POINT('Ctrl Pts',(-5.35603464235463,-22.2532275953169,13.495019999956));
#2462=CARTESIAN_POINT('Ctrl Pts',(-5.02273498992975,-22.3336782849899,13.495019999965));
#2463=CARTESIAN_POINT('Ctrl Pts',(-4.68759816328927,-22.4063684707091,13.4950199999757));
#2464=CARTESIAN_POINT('Ctrl Pts',(-4.35301928989037,-22.4789376380218,13.4950199999863));
#2465=CARTESIAN_POINT('Ctrl Pts',(-4.01660888089307,-22.5437722102924,13.4950199999962));
#2466=CARTESIAN_POINT('Ctrl Pts',(-3.67835743509285,-22.6008278975418,13.4950199999989));
#2467=CARTESIAN_POINT('Ctrl Pts',(-3.59290963129746,-22.6152410899465,13.4950199999996));
#2468=CARTESIAN_POINT('Ctrl Pts',(-3.50734431515871,-22.6291576151367,13.4950199999999));
#2469=CARTESIAN_POINT('Ctrl Pts',(-3.42166129458132,-22.6425762331077,13.49502));
#2470=CARTESIAN_POINT('Ctrl Pts',(-3.38949968934419,-22.6476129870772,13.49502));
#2471=CARTESIAN_POINT('Ctrl Pts',(-3.35623483241442,-22.6527455378214,13.4950200000001));
#2472=CARTESIAN_POINT('Ctrl Pts',(-3.32481085160008,-22.6575250127011,13.4950199999999));
#2473=CARTESIAN_POINT('Ctrl Pts',(-3.32143757715506,-22.6580380756567,13.4950199999999));
#2474=CARTESIAN_POINT('Ctrl Pts',(-3.31808552333736,-22.6585471189648,13.4950199999999));
#2475=CARTESIAN_POINT('Ctrl Pts',(-3.31475833726557,-22.6590516219823,13.4950199999999));
#2476=CARTESIAN_POINT('Ctrl Pts',(-2.95362623271369,-22.7138102776479,13.4950199999974));
#2477=CARTESIAN_POINT('Ctrl Pts',(-2.5916997656301,-22.7595352386881,13.4950199999736));
#2478=CARTESIAN_POINT('Ctrl Pts',(-2.22905932181849,-22.7962761509256,13.4950199999738));
#2479=CARTESIAN_POINT('Ctrl Pts',(-1.8589366766678,-22.8337751223026,13.495019999974));
#2480=CARTESIAN_POINT('Ctrl Pts',(-1.48806974554013,-22.8619157434952,13.495019999987));
#2481=CARTESIAN_POINT('Ctrl Pts',(-1.11653480454068,-22.8806957048741,13.4950199999935));
#2482=CARTESIAN_POINT('Ctrl Pts',(-0.744999863541225,-22.899475666253,13.49502));
#2483=CARTESIAN_POINT('Ctrl Pts',(-0.372796318268163,-22.9088950000007,
13.49502));
#2484=CARTESIAN_POINT('Ctrl Pts',(-2.71793940162251E-15,-22.9088950000007,
13.49502));
#2485=CARTESIAN_POINT('',(-23.4615797920988,-8.36917514593004,10.95502));
#2486=CARTESIAN_POINT('Origin',(-21.0444176757203,-7.58883720430177,10.95502));
#2487=CARTESIAN_POINT('',(23.4615797920988,-8.36917514593003,10.95502));
#2488=CARTESIAN_POINT('Origin',(0.,-0.795020000000708,10.95502));
#2489=CARTESIAN_POINT('Origin',(21.0444176757203,-7.58883720430178,10.95502));
#2490=CARTESIAN_POINT('Origin',(8.65973959207622E-14,-0.795020000000835,
10.9550199999999));
#2491=CARTESIAN_POINT('',(3.80639164202076E-16,21.3188549999993,13.49502));
#2492=CARTESIAN_POINT('',(-21.0444176757203,5.99879720430036,13.49502));
#2493=CARTESIAN_POINT('Ctrl Pts',(-4.30987342749653E-15,21.3188549999993,
13.49502));
#2494=CARTESIAN_POINT('Ctrl Pts',(-0.343481575348172,21.3188631623379,13.49502));
#2495=CARTESIAN_POINT('Ctrl Pts',(-0.686394389142499,21.3108683334228,13.4950199999735));
#2496=CARTESIAN_POINT('Ctrl Pts',(-1.02873975919972,21.2949259159803,13.4950199999697));
#2497=CARTESIAN_POINT('Ctrl Pts',(-1.37138566908976,21.2789695029302,13.4950199999659));
#2498=CARTESIAN_POINT('Ctrl Pts',(-1.7134636231062,21.2550515290344,13.4950199999764));
#2499=CARTESIAN_POINT('Ctrl Pts',(-2.05497545012782,21.2231753538899,13.4950199999852));
#2500=CARTESIAN_POINT('Ctrl Pts',(-2.39590944582794,21.1913531126094,13.4950199999941));
#2501=CARTESIAN_POINT('Ctrl Pts',(-2.73627970750538,21.1515995210813,13.4950199999992));
#2502=CARTESIAN_POINT('Ctrl Pts',(-3.07608134531595,21.1038664791937,13.4950199999999));
#2503=CARTESIAN_POINT('Ctrl Pts',(-3.12130133856543,21.0975142795814,13.4950199999999));
#2504=CARTESIAN_POINT('Ctrl Pts',(-3.1665112457864,21.0910206927619,13.49502));
#2505=CARTESIAN_POINT('Ctrl Pts',(-3.21171103938709,21.0843855374725,13.49502));
#2506=CARTESIAN_POINT('Ctrl Pts',(-3.24313324854253,21.0797728784165,13.49502));
#2507=CARTESIAN_POINT('Ctrl Pts',(-3.27347105512399,21.0752547211051,13.4950200000001));
#2508=CARTESIAN_POINT('Ctrl Pts',(-3.30568663611457,21.0703848763353,13.4950199999999));
#2509=CARTESIAN_POINT('Ctrl Pts',(-3.30869338483182,21.0699303633617,13.4950199999999));
#2510=CARTESIAN_POINT('Ctrl Pts',(-3.31171648503647,21.069472749791,13.4950199999999));
#2511=CARTESIAN_POINT('Ctrl Pts',(-3.31475834143683,21.0690116494944,13.4950199999999));
#2512=CARTESIAN_POINT('Ctrl Pts',(-3.65436510651746,21.0175323028461,13.4950199999975));
#2513=CARTESIAN_POINT('Ctrl Pts',(-3.99218536213347,20.9582327577477,13.4950199999598));
#2514=CARTESIAN_POINT('Ctrl Pts',(-4.32822909038927,20.8911678699466,13.4950199999283));
#2515=CARTESIAN_POINT('Ctrl Pts',(-4.6646036274504,20.8240369620013,13.4950199998969));
#2516=CARTESIAN_POINT('Ctrl Pts',(-4.9991986143668,20.7491253268867,13.4950199998761));
#2517=CARTESIAN_POINT('Ctrl Pts',(-5.33201647583492,20.6664363304266,13.4950199998912));
#2518=CARTESIAN_POINT('Ctrl Pts',(-5.66431622164121,20.5838760604234,13.4950199999062));
#2519=CARTESIAN_POINT('Ctrl Pts',(-5.99484483511793,20.4935624941364,13.4950199999635));
#2520=CARTESIAN_POINT('Ctrl Pts',(-6.32359012735007,20.3954491904736,13.4950199999904));
#2521=CARTESIAN_POINT('Ctrl Pts',(-6.37206543731906,20.3809818416795,13.4950199999944));
#2522=CARTESIAN_POINT('Ctrl Pts',(-6.42050193911562,20.3663448159002,13.4950199999974));
#2523=CARTESIAN_POINT('Ctrl Pts',(-6.46889955724079,20.3515378752881,13.4950199999989));
#2524=CARTESIAN_POINT('Ctrl Pts',(-6.51711594469256,20.3367863810373,13.4950200000004));
#2525=CARTESIAN_POINT('Ctrl Pts',(-6.56443373162716,20.3221351285313,13.49502));
#2526=CARTESIAN_POINT('Ctrl Pts',(-6.61265905345708,20.3070233912325,13.4950199999999));
#2527=CARTESIAN_POINT('Ctrl Pts',(-6.63336337231725,20.30053555008,13.4950199999999));
#2528=CARTESIAN_POINT('Ctrl Pts',(-6.65423477829265,20.2939622205538,13.4950199999998));
#2529=CARTESIAN_POINT('Ctrl Pts',(-6.67541530407339,20.2872562098832,13.4950199999995));
#2530=CARTESIAN_POINT('Ctrl Pts',(-7.00287285252611,20.1835791889804,13.4950199999946));
#2531=CARTESIAN_POINT('Ctrl Pts',(-7.32733495413694,20.0724664705561,13.4950199999283));
#2532=CARTESIAN_POINT('Ctrl Pts',(-7.64881939493366,19.9539671676362,13.4950199997916));
#2533=CARTESIAN_POINT('Ctrl Pts',(-7.97267872199495,19.8345924806194,13.4950199996539));
#2534=CARTESIAN_POINT('Ctrl Pts',(-8.29351671435158,19.7077215534207,13.4950199994676));
#2535=CARTESIAN_POINT('Ctrl Pts',(-8.61133481368456,19.5733539277762,13.4950199994786));
#2536=CARTESIAN_POINT('Ctrl Pts',(-8.92915291301754,19.4389863021317,13.4950199994896));
#2537=CARTESIAN_POINT('Ctrl Pts',(-9.24395157675167,19.2971217731634,13.4950199998034));
#2538=CARTESIAN_POINT('Ctrl Pts',(-9.55570853167345,19.1477119326517,13.4950199999568));
#2539=CARTESIAN_POINT('Ctrl Pts',(-9.63330486299895,19.1105238112494,13.495019999995));
#2540=CARTESIAN_POINT('Ctrl Pts',(-9.71014427744988,19.0731491433906,13.4950199999968));
#2541=CARTESIAN_POINT('Ctrl Pts',(-9.78722322628893,19.0351048822404,13.4950199999985));
#2542=CARTESIAN_POINT('Ctrl Pts',(-9.84253912643845,19.0078023232052,13.4950199999997));
#2543=CARTESIAN_POINT('Ctrl Pts',(-9.89797794852579,18.9801539461114,13.4950199999997));
#2544=CARTESIAN_POINT('Ctrl Pts',(-9.95390058320866,18.9519664207812,13.495019999998));
#2545=CARTESIAN_POINT('Ctrl Pts',(-10.2761833486782,18.7895213988922,13.4950199999882));
#2546=CARTESIAN_POINT('Ctrl Pts',(-10.5939355501062,18.6194651719894,13.495019999963));
#2547=CARTESIAN_POINT('Ctrl Pts',(-10.9071368371913,18.4418836565288,13.4950199999602));
#2548=CARTESIAN_POINT('Ctrl Pts',(-11.2207192308194,18.2640860580562,13.4950199999575));
#2549=CARTESIAN_POINT('Ctrl Pts',(-11.5297400954734,18.0787446011798,13.4950199999677));
#2550=CARTESIAN_POINT('Ctrl Pts',(-11.834156848588,17.8858981934354,13.4950199999743));
#2551=CARTESIAN_POINT('Ctrl Pts',(-12.1380578862299,17.6933784887235,13.4950199999809));
#2552=CARTESIAN_POINT('Ctrl Pts',(-12.4373708357584,17.493378949366,13.4950199999853));
#2553=CARTESIAN_POINT('Ctrl Pts',(-12.7320245049153,17.2858951989737,13.4950199999773));
#2554=CARTESIAN_POINT('Ctrl Pts',(-12.8268709228061,17.2191080092823,13.4950199999748));
#2555=CARTESIAN_POINT('Ctrl Pts',(-12.9212343237514,17.1515450354907,13.4950199999708));
#2556=CARTESIAN_POINT('Ctrl Pts',(-13.015111582673,17.083205258312,13.4950199999637));
#2557=CARTESIAN_POINT('Ctrl Pts',(-13.2927929019712,16.8810617391518,13.495019999943));
#2558=CARTESIAN_POINT('Ctrl Pts',(-13.5652698690206,16.6728228280514,13.4950199998634));
#2559=CARTESIAN_POINT('Ctrl Pts',(-13.832575438127,16.4585298489384,13.4950199997233));
#2560=CARTESIAN_POINT('Ctrl Pts',(-14.1072049875268,16.2383653963604,13.4950199995794));
#2561=CARTESIAN_POINT('Ctrl Pts',(-14.3763764304286,16.0118104381116,13.4950199993854));
#2562=CARTESIAN_POINT('Ctrl Pts',(-14.6400912447993,15.7788640211739,13.495019999403));
#2563=CARTESIAN_POINT('Ctrl Pts',(-14.90380605917,15.5459176042362,13.4950199994206));
#2564=CARTESIAN_POINT('Ctrl Pts',(-15.1620646508301,15.3065793532095,13.4950199997741));
#2565=CARTESIAN_POINT('Ctrl Pts',(-15.4148276098585,15.0608073678431,13.4950199999501));
#2566=CARTESIAN_POINT('Ctrl Pts',(-15.4759540403565,15.0013715856398,13.4950199999927));
#2567=CARTESIAN_POINT('Ctrl Pts',(-15.5372341881308,14.9410961871163,13.4950199999959));
#2568=CARTESIAN_POINT('Ctrl Pts',(-15.5978564952498,14.8807727467912,13.4950199999981));
#2569=CARTESIAN_POINT('Ctrl Pts',(-15.6437127399089,14.8351425725255,13.4950199999998));
#2570=CARTESIAN_POINT('Ctrl Pts',(-15.6891933273876,14.7894857073191,13.4950199999997));
#2571=CARTESIAN_POINT('Ctrl Pts',(-15.733961054637,14.7441587482042,13.4950199999981));
#2572=CARTESIAN_POINT('Ctrl Pts',(-15.9753305235768,14.4997741273529,13.495019999989));
#2573=CARTESIAN_POINT('Ctrl Pts',(-16.21057915846,14.2502034043754,13.4950199999464));
#2574=CARTESIAN_POINT('Ctrl Pts',(-16.4397492903409,13.9954859455856,13.4950199999082));
#2575=CARTESIAN_POINT('Ctrl Pts',(-16.6691575366744,13.7405038279251,13.4950199998699));
#2576=CARTESIAN_POINT('Ctrl Pts',(-16.8924749711643,13.4803639179357,13.4950199998412));
#2577=CARTESIAN_POINT('Ctrl Pts',(-17.1097071844332,13.215068723289,13.4950199998555));
#2578=CARTESIAN_POINT('Ctrl Pts',(-17.3266051219735,12.9501817634209,13.4950199998697));
#2579=CARTESIAN_POINT('Ctrl Pts',(-17.5374368451772,12.6801549897177,13.4950199999356));
#2580=CARTESIAN_POINT('Ctrl Pts',(-17.7421665390751,12.4049596057304,13.495019999978));
#2581=CARTESIAN_POINT('Ctrl Pts',(-17.7891756311708,12.3417705054887,13.4950199999877));
#2582=CARTESIAN_POINT('Ctrl Pts',(-17.8358628217057,12.278308782741,13.4950199999954));
#2583=CARTESIAN_POINT('Ctrl Pts',(-17.8822273437402,12.2145738887363,13.4950199999985));
#2584=CARTESIAN_POINT('Ctrl Pts',(-17.9122248886624,12.1733378258562,13.4950200000006));
#2585=CARTESIAN_POINT('Ctrl Pts',(-17.9426241422258,12.1312445273996,13.49502));
#2586=CARTESIAN_POINT('Ctrl Pts',(-17.9723150127585,12.0898310820095,13.4950199999999));
#2587=CARTESIAN_POINT('Ctrl Pts',(-17.9856823689107,12.0711860148865,13.4950199999999));
#2588=CARTESIAN_POINT('Ctrl Pts',(-17.9989067190542,12.0526791711312,13.4950199999998));
#2589=CARTESIAN_POINT('Ctrl Pts',(-18.0118895586979,12.0344528191196,13.4950199999995));
#2590=CARTESIAN_POINT('Ctrl Pts',(-18.2111719628306,11.7546841901332,13.4950199999947));
#2591=CARTESIAN_POINT('Ctrl Pts',(-18.4035915186718,11.4707566971326,13.4950199999679));
#2592=CARTESIAN_POINT('Ctrl Pts',(-18.5891966513173,11.1827030873688,13.4950199999619));
#2593=CARTESIAN_POINT('Ctrl Pts',(-18.7749800931787,10.8943727470399,13.495019999956));
#2594=CARTESIAN_POINT('Ctrl Pts',(-18.9539362837412,10.6019079566248,13.495019999965));
#2595=CARTESIAN_POINT('Ctrl Pts',(-19.1260716950063,10.3053106608573,13.4950199999757));
#2596=CARTESIAN_POINT('Ctrl Pts',(-19.2979205262798,10.0092071557042,13.4950199999863));
#2597=CARTESIAN_POINT('Ctrl Pts',(-19.4629715018824,9.7089844708515,13.4950199999962));
#2598=CARTESIAN_POINT('Ctrl Pts',(-19.6211853927161,9.40461995783349,13.4950199999989));
#2599=CARTESIAN_POINT('Ctrl Pts',(-19.6611527887729,9.32773254312326,13.4950199999996));
#2600=CARTESIAN_POINT('Ctrl Pts',(-19.7006836392253,9.25058071319399,13.4950199999999));
#2601=CARTESIAN_POINT('Ctrl Pts',(-19.7397768230524,9.17316390428661,13.49502));
#2602=CARTESIAN_POINT('Ctrl Pts',(-19.7544655527254,9.14407559612481,13.49502));
#2603=CARTESIAN_POINT('Ctrl Pts',(-19.7695832399274,9.11396877113608,13.4950200000001));
#2604=CARTESIAN_POINT('Ctrl Pts',(-19.7837996508765,9.08550448422539,13.4950199999999));
#2605=CARTESIAN_POINT('Ctrl Pts',(-19.7853097917049,9.08248086019193,13.4950199999999));
#2606=CARTESIAN_POINT('Ctrl Pts',(-19.7868098061352,9.07947579190381,13.4950199999999));
#2607=CARTESIAN_POINT('Ctrl Pts',(-19.7882981300536,9.07649248406187,13.4950199999999));
#2608=CARTESIAN_POINT('Ctrl Pts',(-19.9416371566163,8.76912826396678,13.4950199999976));
#2609=CARTESIAN_POINT('Ctrl Pts',(-20.0875529748691,8.45871531681975,13.4950199999752));
#2610=CARTESIAN_POINT('Ctrl Pts',(-20.2260980536023,8.14527833215081,13.4950199999739));
#2611=CARTESIAN_POINT('Ctrl Pts',(-20.3647716424989,7.83155061295333,13.4950199999726));
#2612=CARTESIAN_POINT('Ctrl Pts',(-20.4960610179915,7.51479280495096,13.4950199999835));
#2613=CARTESIAN_POINT('Ctrl Pts',(-20.6199724246888,7.19500567571201,13.4950199999906));
#2614=CARTESIAN_POINT('Ctrl Pts',(-20.7436734174714,6.87576157688138,13.4950199999977));
#2615=CARTESIAN_POINT('Ctrl Pts',(-20.8600216406734,6.55349798280004,13.4950199999998));
#2616=CARTESIAN_POINT('Ctrl Pts',(-20.9689743785177,6.22819845579319,13.49502));
#2617=CARTESIAN_POINT('Ctrl Pts',(-20.9945295438419,6.15189855404659,13.49502));
#2618=CARTESIAN_POINT('Ctrl Pts',(-21.0196776283358,6.07543157270041,13.49502));
#2619=CARTESIAN_POINT('Ctrl Pts',(-21.0444176757203,5.99879720430036,13.49502));
#2620=CARTESIAN_POINT('',(21.0444176757203,5.99879720430036,13.49502));
#2621=CARTESIAN_POINT('Ctrl Pts',(21.0444176757203,5.99879720430036,13.49502));
#2622=CARTESIAN_POINT('Ctrl Pts',(20.9388759430724,6.32572155879372,13.49502));
#2623=CARTESIAN_POINT('Ctrl Pts',(20.82590044475,6.64963071404241,13.49502));
#2624=CARTESIAN_POINT('Ctrl Pts',(20.7055434128724,6.97054316189266,13.4950199999999));
#2625=CARTESIAN_POINT('Ctrl Pts',(20.5850720137741,7.29176055133379,13.4950199999998));
#2626=CARTESIAN_POINT('Ctrl Pts',(20.4572048831863,7.60997599194658,13.4950199999996));
#2627=CARTESIAN_POINT('Ctrl Pts',(20.3219446388924,7.92519226447674,13.4950199999995));
#2628=CARTESIAN_POINT('Ctrl Pts',(20.1868996971847,8.23990678662923,13.4950199999995));
#2629=CARTESIAN_POINT('Ctrl Pts',(20.0444849560889,8.55163211843274,13.4950199999998));
#2630=CARTESIAN_POINT('Ctrl Pts',(19.8946562131859,8.86034863725135,13.49502));
#2631=CARTESIAN_POINT('Ctrl Pts',(19.8747615065148,8.90134093597465,13.49502));
#2632=CARTESIAN_POINT('Ctrl Pts',(19.8547360162036,8.94228014740938,13.49502));
#2633=CARTESIAN_POINT('Ctrl Pts',(19.8345795796535,8.98316618946574,13.49502));
#2634=CARTESIAN_POINT('Ctrl Pts',(19.8205529429109,9.01161832475951,13.49502));
#2635=CARTESIAN_POINT('Ctrl Pts',(19.8069506068241,9.03906532812046,13.4950200000001));
#2636=CARTESIAN_POINT('Ctrl Pts',(19.7924364585735,9.06819212848465,13.4950199999999));
#2637=CARTESIAN_POINT('Ctrl Pts',(19.7910655753189,9.07094319883272,13.4950199999999));
#2638=CARTESIAN_POINT('Ctrl Pts',(19.7896865233317,9.07370923768566,13.4950199999999));
#2639=CARTESIAN_POINT('Ctrl Pts',(19.7882981548455,9.07649249642949,13.4950199999999));
#2640=CARTESIAN_POINT('Ctrl Pts',(19.6349745443982,9.38385994510593,13.4950199999975));
#2641=CARTESIAN_POINT('Ctrl Pts',(19.4747577818583,9.68712476363966,13.4950199999598));
#2642=CARTESIAN_POINT('Ctrl Pts',(19.3076970033751,9.986313304151,13.4950199999283));
#2643=CARTESIAN_POINT('Ctrl Pts',(19.1404717665977,10.2857963724232,13.4950199998969));
#2644=CARTESIAN_POINT('Ctrl Pts',(18.9663888020829,10.5811955596636,13.4950199998761));
#2645=CARTESIAN_POINT('Ctrl Pts',(18.7854505679641,10.8725142073543,13.4950199998912));
#2646=CARTESIAN_POINT('Ctrl Pts',(18.6047940102317,11.1633793434675,13.4950199999062));
#2647=CARTESIAN_POINT('Ctrl Pts',(18.4173032429337,11.4501770365743,13.4950199999635));
#2648=CARTESIAN_POINT('Ctrl Pts',(18.2229378156072,11.7328814196157,13.4950199999904));
#2649=CARTESIAN_POINT('Ctrl Pts',(18.1942775593188,11.7745677430697,13.4950199999944));
#2650=CARTESIAN_POINT('Ctrl Pts',(18.1654677544909,11.8161650070619,13.4950199999974));
#2651=CARTESIAN_POINT('Ctrl Pts',(18.1365081979731,11.8576730666729,13.4950199999989));
#2652=CARTESIAN_POINT('Ctrl Pts',(18.1076570839572,11.8990256944206,13.4950200000004));
#2653=CARTESIAN_POINT('Ctrl Pts',(18.0791774316049,11.9395539754394,13.49502));
#2654=CARTESIAN_POINT('Ctrl Pts',(18.0499807515722,11.980804431739,13.4950199999999));
#2655=CARTESIAN_POINT('Ctrl Pts',(18.0374458974734,11.9985142689754,13.4950199999999));
#2656=CARTESIAN_POINT('Ctrl Pts',(18.024778356889,12.0163568490558,13.4950199999998));
#2657=CARTESIAN_POINT('Ctrl Pts',(18.0118895841202,12.0344528372273,13.4950199999995));
#2658=CARTESIAN_POINT('Ctrl Pts',(17.8126251287775,12.3142224701912,13.4950199999946));
#2659=CARTESIAN_POINT('Ctrl Pts',(17.607204836609,12.5888571277522,13.4950199999283));
#2660=CARTESIAN_POINT('Ctrl Pts',(17.3956699812502,12.8583888242687,13.4950199997916));
#2661=CARTESIAN_POINT('Ctrl Pts',(17.1825724648054,13.1299116190979,13.4950199996539));
#2662=CARTESIAN_POINT('Ctrl Pts',(16.9632694500604,13.3962562027379,13.4950199994676));
#2663=CARTESIAN_POINT('Ctrl Pts',(16.7377600580011,13.6574238063604,13.4950199994786));
#2664=CARTESIAN_POINT('Ctrl Pts',(16.5122506659417,13.9185914099829,13.4950199994896));
#2665=CARTESIAN_POINT('Ctrl Pts',(16.2805345610682,14.1745824059485,13.4950199998035));
#2666=CARTESIAN_POINT('Ctrl Pts',(16.042572519018,14.42536072625,13.4950199999568));
#2667=CARTESIAN_POINT('Ctrl Pts',(15.9833437474848,14.4877794704775,13.495019999995));
#2668=CARTESIAN_POINT('Ctrl Pts',(15.9241699908839,14.5494205926293,13.4950199999968));
#2669=CARTESIAN_POINT('Ctrl Pts',(15.8642854337678,14.6110839527331,13.4950199999985));
#2670=CARTESIAN_POINT('Ctrl Pts',(15.82130913178,14.6553368171279,13.4950199999997));
#2671=CARTESIAN_POINT('Ctrl Pts',(15.7779659719329,14.6996004166799,13.4950199999997));
#2672=CARTESIAN_POINT('Ctrl Pts',(15.7339611010554,14.7441587940479,13.495019999998));
#2673=CARTESIAN_POINT('Ctrl Pts',(15.4803605417843,15.0009492173673,13.4950199999882));
#2674=CARTESIAN_POINT('Ctrl Pts',(15.2209087442107,15.251089869145,13.495019999963));
#2675=CARTESIAN_POINT('Ctrl Pts',(14.9556937217624,15.4945877784755,13.4950199999602));
#2676=CARTESIAN_POINT('Ctrl Pts',(14.6901559829548,15.7383819785594,13.4950199999575));
#2677=CARTESIAN_POINT('Ctrl Pts',(14.4188406085132,15.9755176298814,13.4950199999677));
#2678=CARTESIAN_POINT('Ctrl Pts',(14.14179770655,16.2059661623905,13.4950199999743));
#2679=CARTESIAN_POINT('Ctrl Pts',(13.8652241457373,16.4360242897364,13.4950199999809));
#2680=CARTESIAN_POINT('Ctrl Pts',(13.5829420362585,16.6594182629773,13.4950199999853));
#2681=CARTESIAN_POINT('Ctrl Pts',(13.2949690850307,16.8760789883002,13.4950199999773));
#2682=CARTESIAN_POINT('Ctrl Pts',(13.2022731280662,16.9458201677575,13.4950199999748));
#2683=CARTESIAN_POINT('Ctrl Pts',(13.1089872972494,17.0148633534582,13.4950199999708));
#2684=CARTESIAN_POINT('Ctrl Pts',(13.0151115826729,17.0832052583118,13.4950199999637));
#2685=CARTESIAN_POINT('Ctrl Pts',(12.7374348402622,17.2853550645259,13.495019999943));
#2686=CARTESIAN_POINT('Ctrl Pts',(12.4555563667663,17.4806795838508,13.4950199998634));
#2687=CARTESIAN_POINT('Ctrl Pts',(12.1695053634202,17.6692228723999,13.4950199997233));
#2688=CARTESIAN_POINT('Ctrl Pts',(11.8756167683637,17.8629321114196,13.4950199995794));
#2689=CARTESIAN_POINT('Ctrl Pts',(11.5773235588909,18.0494839164635,13.4950199993854));
#2690=CARTESIAN_POINT('Ctrl Pts',(11.2746243740123,18.2288794012361,13.495019999403));
#2691=CARTESIAN_POINT('Ctrl Pts',(10.9719251891336,18.4082748860087,13.4950199994206));
#2692=CARTESIAN_POINT('Ctrl Pts',(10.6648195469278,18.5805143213742,13.4950199997741));
#2693=CARTESIAN_POINT('Ctrl Pts',(10.3532796810005,18.7455473307485,13.4950199999501));
#2694=CARTESIAN_POINT('Ctrl Pts',(10.2779390533825,18.7854577623298,13.4950199999927));
#2695=CARTESIAN_POINT('Ctrl Pts',(10.2017521894718,18.8252565305659,13.4950199999959));
#2696=CARTESIAN_POINT('Ctrl Pts',(10.1257217087107,18.8644145128365,13.4950199999981));
#2697=CARTESIAN_POINT('Ctrl Pts',(10.0682103323078,18.8940345998726,13.4950199999998));
#2698=CARTESIAN_POINT('Ctrl Pts',(10.0107889650466,18.9232889970435,13.4950199999997));
#2699=CARTESIAN_POINT('Ctrl Pts',(9.95390055384237,18.951966362523,13.4950199999981));
#2700=CARTESIAN_POINT('Ctrl Pts',(9.64718126174485,19.1065831122776,13.495019999989));
#2701=CARTESIAN_POINT('Ctrl Pts',(9.33740711510387,19.2537817673625,13.4950199999464));
#2702=CARTESIAN_POINT('Ctrl Pts',(9.02460257149212,19.3936147057495,13.4950199999082));
#2703=CARTESIAN_POINT('Ctrl Pts',(8.71147301483574,19.5335929346382,13.4950199998699));
#2704=CARTESIAN_POINT('Ctrl Pts',(8.39530632091848,19.6661903364811,13.4950199998412));
#2705=CARTESIAN_POINT('Ctrl Pts',(8.07610315858836,19.7914130019368,13.4950199998555));
#2706=CARTESIAN_POINT('Ctrl Pts',(7.75739118432005,19.916442975447,13.4950199998698));
#2707=CARTESIAN_POINT('Ctrl Pts',(7.43565162498227,20.0341210531961,13.4950199999356));
#2708=CARTESIAN_POINT('Ctrl Pts',(7.11086807982455,20.1444043054406,13.495019999978));
#2709=CARTESIAN_POINT('Ctrl Pts',(7.03629277375457,20.1697270393449,13.4950199999877));
#2710=CARTESIAN_POINT('Ctrl Pts',(6.96155692406568,20.1946596842953,13.4950199999954));
#2711=CARTESIAN_POINT('Ctrl Pts',(6.88666024416421,20.2192013418553,13.4950199999985));
#2712=CARTESIAN_POINT('Ctrl Pts',(6.83820257822182,20.2350796350624,13.4950200000006));
#2713=CARTESIAN_POINT('Ctrl Pts',(6.78880572099826,20.2510768501056,13.49502));
#2714=CARTESIAN_POINT('Ctrl Pts',(6.74027346740986,20.2666088047222,13.4950199999999));
#2715=CARTESIAN_POINT('Ctrl Pts',(6.71842338667076,20.2736015659752,13.4950199999999));
#2716=CARTESIAN_POINT('Ctrl Pts',(6.69674877888516,20.2805007021225,13.4950199999998));
#2717=CARTESIAN_POINT('Ctrl Pts',(6.67541529465172,20.2872561801277,13.4950199999995));
#2718=CARTESIAN_POINT('Ctrl Pts',(6.34795318741854,20.3909505902275,13.4950199999947));
#2719=CARTESIAN_POINT('Ctrl Pts',(6.01864174647191,20.4868363639946,13.4950199999679));
#2720=CARTESIAN_POINT('Ctrl Pts',(5.68749725821938,20.5749696452202,13.4950199999619));
#2721=CARTESIAN_POINT('Ctrl Pts',(5.35603464237161,20.6631875953134,13.495019999956));
#2722=CARTESIAN_POINT('Ctrl Pts',(5.02273498995132,20.7436382849858,13.495019999965));
#2723=CARTESIAN_POINT('Ctrl Pts',(4.68759816331624,20.8163284707042,13.4950199999757));
#2724=CARTESIAN_POINT('Ctrl Pts',(4.35301928991793,20.888897638017,13.4950199999863));
#2725=CARTESIAN_POINT('Ctrl Pts',(4.01660888092198,20.9537322102873,13.4950199999962));
#2726=CARTESIAN_POINT('Ctrl Pts',(3.67835743512386,21.010787897536,13.4950199999989));
#2727=CARTESIAN_POINT('Ctrl Pts',(3.59290963131784,21.0252010899424,13.4950199999996));
#2728=CARTESIAN_POINT('Ctrl Pts',(3.5073443151685,21.0391176151341,13.4950199999999));
#2729=CARTESIAN_POINT('Ctrl Pts',(3.42166129458052,21.0525362331065,13.49502));
#2730=CARTESIAN_POINT('Ctrl Pts',(3.38949968933292,21.0575729870776,13.49502));
#2731=CARTESIAN_POINT('Ctrl Pts',(3.35623483239342,21.0627055378232,13.4950200000001));
#2732=CARTESIAN_POINT('Ctrl Pts',(3.32481085156907,21.0674850127043,13.4950199999999));
#2733=CARTESIAN_POINT('Ctrl Pts',(3.32143757713454,21.0679980756583,13.4950199999999));
#2734=CARTESIAN_POINT('Ctrl Pts',(3.31808552332717,21.0685071189649,13.4950199999999));
#2735=CARTESIAN_POINT('Ctrl Pts',(3.31475833726554,21.0690116219808,13.4950199999999));
#2736=CARTESIAN_POINT('Ctrl Pts',(2.95362623536329,21.1237702772434,13.4950199999974));
#2737=CARTESIAN_POINT('Ctrl Pts',(2.59169977095406,21.1694952380121,13.4950199999736));
#2738=CARTESIAN_POINT('Ctrl Pts',(2.22905932983219,21.2062361501107,13.4950199999738));
#2739=CARTESIAN_POINT('Ctrl Pts',(1.85893668335646,21.2437351217581,13.495019999974));
#2740=CARTESIAN_POINT('Ctrl Pts',(1.48806975090342,21.2718757431535,13.495019999987));
#2741=CARTESIAN_POINT('Ctrl Pts',(1.11653480857084,21.2906557046681,13.4950199999935));
#2742=CARTESIAN_POINT('Ctrl Pts',(0.744999866238261,21.3094356661828,13.49502));
#2743=CARTESIAN_POINT('Ctrl Pts',(0.372796319624279,21.3188549999993,13.49502));
#2744=CARTESIAN_POINT('Ctrl Pts',(4.06341142139038E-15,21.3188549999993,
13.49502));
#2745=CARTESIAN_POINT('',(23.4615797920988,6.77913514592862,10.95502));
#2746=CARTESIAN_POINT('Origin',(21.0444176757203,5.99879720430036,10.95502));
#2747=CARTESIAN_POINT('',(-23.4615797920988,6.77913514592862,10.95502));
#2748=CARTESIAN_POINT('Origin',(0.,-0.795020000000708,10.95502));
#2749=CARTESIAN_POINT('Origin',(-21.0444176757203,5.99879720430035,10.95502));
#2750=CARTESIAN_POINT('Origin',(-1.2490009027033E-13,-0.79502,0.));
#2751=CARTESIAN_POINT('',(31.003875,-0.795020000000001,0.795020000000001));
#2752=CARTESIAN_POINT('',(30.988549394659,-1.76973607680937,0.795020000000001));
#2753=CARTESIAN_POINT('Origin',(-1.2490009027033E-13,-0.79502,0.79502));
#2754=CARTESIAN_POINT('',(-30.9885493946594,-1.76973607680616,0.795020000000001));
#2755=CARTESIAN_POINT('Origin',(-1.2490009027033E-13,-0.79502,0.79502));
#2756=CARTESIAN_POINT('',(-31.003875,-0.795020000000001,0.795020000000001));
#2757=CARTESIAN_POINT('Origin',(-1.2490009027033E-13,-0.79502,0.79502));
#2758=CARTESIAN_POINT('',(-31.003875,-0.795020000000004,0.));
#2759=CARTESIAN_POINT('',(-31.003875,-0.795020000000004,0.));
#2760=CARTESIAN_POINT('Origin',(-1.2490009027033E-13,-0.79502,0.));
#2761=CARTESIAN_POINT('',(-30.9885493946594,0.17969607680417,0.795020000000001));
#2762=CARTESIAN_POINT('Origin',(-1.2490009027033E-13,-0.79502,0.79502));
#2763=CARTESIAN_POINT('',(30.9885493946591,0.179696076807381,0.795020000000001));
#2764=CARTESIAN_POINT('Origin',(-1.2490009027033E-13,-0.79502,0.79502));
#2765=CARTESIAN_POINT('Origin',(-1.2490009027033E-13,-0.79502,0.79502));
#2766=CARTESIAN_POINT('Origin',(0.,-0.795020000000708,13.4950199999999));
#2767=CARTESIAN_POINT('',(3.62901896788997,-21.6654567537128,7.34779683430691E-17));
#2768=CARTESIAN_POINT('',(3.62901896788997,20.0754167537113,7.34779683430708E-17));
#2769=CARTESIAN_POINT('Origin',(5.46476423034861E-16,-0.795020000000708,
0.));
#2770=CARTESIAN_POINT('',(3.63441631539384,-21.6964968228648,1.80496772734011));
#2771=CARTESIAN_POINT('',(3.62901896788997,-21.6654567537128,0.));
#2772=CARTESIAN_POINT('',(3.96432303828292,-21.6394042367042,1.97170263670931));
#2773=CARTESIAN_POINT('Origin',(-2.19353513779482,3.75507323889924,5.04084484536801));
#2774=CARTESIAN_POINT('',(7.43434159403302,-20.7014371616025,3.76682000000004));
#2775=CARTESIAN_POINT('Ctrl Pts',(7.434341594033,-20.7014371616025,3.76681999999998));
#2776=CARTESIAN_POINT('Ctrl Pts',(6.87030135807903,-20.906512401155,3.46767766861476));
#2777=CARTESIAN_POINT('Ctrl Pts',(6.29786684581546,-21.0875835959811,3.16857616439154));
#2778=CARTESIAN_POINT('Ctrl Pts',(5.71857758280659,-21.2441560972272,2.86925712662954));
#2779=CARTESIAN_POINT('Ctrl Pts',(5.13962885611109,-21.4006365570257,2.57011404414266));
#2780=CARTESIAN_POINT('Ctrl Pts',(4.55435228481156,-21.5325068607107,2.27102222391406));
#2781=CARTESIAN_POINT('Ctrl Pts',(3.96432303828293,-21.6394042367042,1.97170263670931));
#2782=CARTESIAN_POINT('',(12.3777668066057,-18.0671295419697,3.76682000000003));
#2783=CARTESIAN_POINT('Origin',(3.93940278604084E-16,-0.795020000000708,
3.76682000000006));
#2784=CARTESIAN_POINT('',(12.4313339716115,-18.173748879182,10.5198393006115));
#2785=CARTESIAN_POINT('Ctrl Pts',(12.4313339744772,-18.1737488815515,10.5198393395675));
#2786=CARTESIAN_POINT('Ctrl Pts',(12.8543989634134,-17.8708499736755,10.5071416018924));
#2787=CARTESIAN_POINT('Ctrl Pts',(13.1652697111253,-17.6237685193927,10.3841835008359));
#2788=CARTESIAN_POINT('Ctrl Pts',(13.6454600175673,-17.2325869502636,10.1354071636828));
#2789=CARTESIAN_POINT('Ctrl Pts',(13.914164720113,-17.0004933713735,9.92705215097519));
#2790=CARTESIAN_POINT('Ctrl Pts',(14.3921174928705,-16.5635930792415,9.3371107763884));
#2791=CARTESIAN_POINT('Ctrl Pts',(14.5801210746454,-16.3792414946413,8.98284674583871));
#2792=CARTESIAN_POINT('Ctrl Pts',(14.8434893416092,-16.1093961013288,8.19220973354323));
#2793=CARTESIAN_POINT('Ctrl Pts',(14.9160391189537,-16.0271190084011,7.76342374481144));
#2794=CARTESIAN_POINT('Ctrl Pts',(14.9334665658536,-15.99397275713,7.10749134625982));
#2795=CARTESIAN_POINT('Ctrl Pts',(14.9240648751126,-15.9978855891532,6.88893998807871));
#2796=CARTESIAN_POINT('Ctrl Pts',(14.8750045999155,-16.0353563397769,6.45696181351999));
#2797=CARTESIAN_POINT('Ctrl Pts',(14.8355874617386,-16.0687010304582,6.24469357887417));
#2798=CARTESIAN_POINT('Ctrl Pts',(14.6793678762403,-16.2049718606838,5.64884459257157));
#2799=CARTESIAN_POINT('Ctrl Pts',(14.5192436866956,-16.3491559696455,5.25845962372326));
#2800=CARTESIAN_POINT('Ctrl Pts',(14.0777754705618,-16.7337933095293,4.6006491230049));
#2801=CARTESIAN_POINT('Ctrl Pts',(13.8076590076332,-16.9646043165423,4.31512642417758));
#2802=CARTESIAN_POINT('Ctrl Pts',(13.2838350309771,-17.3873215691752,3.9808188219367));
#2803=CARTESIAN_POINT('Ctrl Pts',(13.1079170495922,-17.5241314255638,3.91695755139088));
#2804=CARTESIAN_POINT('Ctrl Pts',(12.8712706555812,-17.7048092982745,3.85187775524853));
#2805=CARTESIAN_POINT('Ctrl Pts',(12.7758680282907,-17.7766023481715,3.83111226761408));
#2806=CARTESIAN_POINT('Ctrl Pts',(12.589416554228,-17.9145171135031,3.79803754663084));
#2807=CARTESIAN_POINT('Ctrl Pts',(12.4830086422306,-17.9920368225894,3.78205076547373));
#2808=CARTESIAN_POINT('Ctrl Pts',(12.3777668066057,-18.0671295419697,3.76682));
#2809=CARTESIAN_POINT('',(10.6107576898993,-19.3274093944926,9.82165959969711));
#2810=CARTESIAN_POINT('Ctrl Pts',(10.6107576899273,-19.3274093945444,9.82165959969828));
#2811=CARTESIAN_POINT('Ctrl Pts',(10.8957166819385,-19.1688285190728,10.0490169958871));
#2812=CARTESIAN_POINT('Ctrl Pts',(11.1401377844344,-19.0271652406158,10.2307213625873));
#2813=CARTESIAN_POINT('Ctrl Pts',(11.8122099428037,-18.6036264111526,10.4817131979724));
#2814=CARTESIAN_POINT('Ctrl Pts',(12.1392441077019,-18.38287471992,10.528619126185));
#2815=CARTESIAN_POINT('Ctrl Pts',(12.4313339699056,-18.173748883569,10.5198392812014));
#2816=CARTESIAN_POINT('',(10.4584150595559,-19.4127080257565,9.7668199380001));
#2817=CARTESIAN_POINT('Ctrl Pts',(10.6107576899273,-19.3274093945444,9.82165959969828));
#2818=CARTESIAN_POINT('Ctrl Pts',(10.5950907487316,-19.3361281130954,9.80915957303064));
#2819=CARTESIAN_POINT('Ctrl Pts',(10.5779741284636,-19.3456852767834,9.79840295683521));
#2820=CARTESIAN_POINT('Ctrl Pts',(10.5273144783728,-19.374026664734,9.77443640113176));
#2821=CARTESIAN_POINT('Ctrl Pts',(10.4917528815607,-19.39398063172,9.766819938));
#2822=CARTESIAN_POINT('Ctrl Pts',(10.4584150595559,-19.4127080257565,9.766819938));
#2823=CARTESIAN_POINT('',(8.70864095828818,-20.2926179454386,9.7668199380001));
#2824=CARTESIAN_POINT('Origin',(1.50972242667296E-16,-0.795020000000708,
9.7668199380001));
#2825=CARTESIAN_POINT('',(8.53219104233586,-20.371790806933,9.83588310527561));
#2826=CARTESIAN_POINT('Ctrl Pts',(8.70864095828818,-20.2926179454386,9.766819938));
#2827=CARTESIAN_POINT('Ctrl Pts',(8.673727743209,-20.308212002495,9.766819938));
#2828=CARTESIAN_POINT('Ctrl Pts',(8.63650373498242,-20.3248597923966,9.77443685537683));
#2829=CARTESIAN_POINT('Ctrl Pts',(8.57676228428779,-20.3516689262682,9.80147376910954));
#2830=CARTESIAN_POINT('Ctrl Pts',(8.5528528044611,-20.362432043652,9.81730734085329));
#2831=CARTESIAN_POINT('Ctrl Pts',(8.53219104235457,-20.3717908069726,9.83588310527648));
#2832=CARTESIAN_POINT('',(6.50656319503711,-21.1491563555409,10.6113125000916));
#2833=CARTESIAN_POINT('Ctrl Pts',(6.50656523803269,-21.1491627496607,10.6113138228708));
#2834=CARTESIAN_POINT('Ctrl Pts',(6.590562600616,-21.1223115153357,10.6113150642196));
#2835=CARTESIAN_POINT('Ctrl Pts',(6.67413603072249,-21.0949584494825,10.6079202396779));
#2836=CARTESIAN_POINT('Ctrl Pts',(6.75713180000567,-21.0671702865243,10.6011651780793));
#2837=CARTESIAN_POINT('Ctrl Pts',(6.8113929623311,-21.0490028783054,10.5967488385828));
#2838=CARTESIAN_POINT('Ctrl Pts',(6.86540722663236,-21.0306494898223,10.5908972944862));
#2839=CARTESIAN_POINT('Ctrl Pts',(6.91913177943238,-21.0121286967343,10.5836326025698));
#2840=CARTESIAN_POINT('Ctrl Pts',(6.97556197635106,-20.9926751704306,10.5760020505404));
#2841=CARTESIAN_POINT('Ctrl Pts',(7.03167063885617,-20.9730376146866,10.5667768899812));
#2842=CARTESIAN_POINT('Ctrl Pts',(7.08741071646181,-20.9532409737367,10.5560123237503));
#2843=CARTESIAN_POINT('Ctrl Pts',(7.14375416214603,-20.9332300406343,10.5451312346167));
#2844=CARTESIAN_POINT('Ctrl Pts',(7.19972235835681,-20.9130558771976,10.5326769958875));
#2845=CARTESIAN_POINT('Ctrl Pts',(7.2552675864562,-20.8927438062019,10.5186545896366));
#2846=CARTESIAN_POINT('Ctrl Pts',(7.29897887084858,-20.8767592339484,10.5076196653332));
#2847=CARTESIAN_POINT('Ctrl Pts',(7.34242846798382,-20.8606891302007,10.4956125265765));
#2848=CARTESIAN_POINT('Ctrl Pts',(7.38558507812925,-20.8445498774622,10.4826146723279));
#2849=CARTESIAN_POINT('Ctrl Pts',(7.43927371812618,-20.8244719675619,10.466444794408));
#2850=CARTESIAN_POINT('Ctrl Pts',(7.49251771685698,-20.8042840181055,10.4487762512357));
#2851=CARTESIAN_POINT('Ctrl Pts',(7.54526606275421,-20.7840153605055,10.4296047448));
#2852=CARTESIAN_POINT('Ctrl Pts',(7.63058612639544,-20.7512309551001,10.3985949733774));
#2853=CARTESIAN_POINT('Ctrl Pts',(7.71279299051154,-20.7189343927695,10.3643112036483));
#2854=CARTESIAN_POINT('Ctrl Pts',(7.79189549809302,-20.687255020338,10.327268956731));
#2855=CARTESIAN_POINT('Ctrl Pts',(7.80315112329747,-20.6827473106117,10.3219981548212));
#2856=CARTESIAN_POINT('Ctrl Pts',(7.8143439231289,-20.6782520828787,10.3166715821918));
#2857=CARTESIAN_POINT('Ctrl Pts',(7.82547395060978,-20.6737696959432,10.3112908017898));
#2858=CARTESIAN_POINT('Ctrl Pts',(7.89392210977081,-20.646203624349,10.2781997322489));
#2859=CARTESIAN_POINT('Ctrl Pts',(7.96002796444689,-20.6191106320479,10.2429825637444));
#2860=CARTESIAN_POINT('Ctrl Pts',(8.02373579423129,-20.592596614996,10.2060313793461));
#2861=CARTESIAN_POINT('Ctrl Pts',(8.08725645196264,-20.5661604954807,10.169188756628));
#2862=CARTESIAN_POINT('Ctrl Pts',(8.1483934965247,-20.5402997824846,10.1306220698919));
#2863=CARTESIAN_POINT('Ctrl Pts',(8.20712935319842,-20.5151005224169,10.0906821032506));
#2864=CARTESIAN_POINT('Ctrl Pts',(8.26795463342586,-20.489004843526,10.0493213433876));
#2865=CARTESIAN_POINT('Ctrl Pts',(8.32620497606929,-20.4636184518876,10.0064878722015));
#2866=CARTESIAN_POINT('Ctrl Pts',(8.38189804436782,-20.4390182269992,9.96253190079737));
#2867=CARTESIAN_POINT('Ctrl Pts',(8.43424027043191,-20.4158981050221,9.92122059469786));
#2868=CARTESIAN_POINT('Ctrl Pts',(8.48432423583722,-20.3934721190806,9.87891731057645));
#2869=CARTESIAN_POINT('Ctrl Pts',(8.53219104235456,-20.3717908069726,9.83588310527648));
#2870=CARTESIAN_POINT('',(5.03714637298575,-21.5552632907771,10.2547238746359));
#2871=CARTESIAN_POINT('Ctrl Pts',(5.03714637298574,-21.5552632907771,10.2547238746359));
#2872=CARTESIAN_POINT('Ctrl Pts',(5.26639111302047,-21.5017334770513,10.3712404802372));
#2873=CARTESIAN_POINT('Ctrl Pts',(5.50682677525276,-21.4409423657803,10.4603078388965));
#2874=CARTESIAN_POINT('Ctrl Pts',(6.00168203026046,-21.3047708262316,10.5807648191506));
#2875=CARTESIAN_POINT('Ctrl Pts',(6.25455026336281,-21.2297240480451,10.6113253345151));
#2876=CARTESIAN_POINT('Ctrl Pts',(6.50656522391242,-21.1491627056478,10.611311174787));
#2877=CARTESIAN_POINT('',(-1.31436985818902,-22.0616188180009,7.07972387463592));
#2878=CARTESIAN_POINT('Ctrl Pts',(5.03714637298574,-21.5552632907771,10.2547238746359));
#2879=CARTESIAN_POINT('Ctrl Pts',(4.16557074165526,-21.7587671077508,9.81098103046195));
#2880=CARTESIAN_POINT('Ctrl Pts',(3.28215566811601,-21.9072725667929,9.36747103260785));
#2881=CARTESIAN_POINT('Ctrl Pts',(1.50294124649814,-22.0923912659627,8.47963512350893));
#2882=CARTESIAN_POINT('Ctrl Pts',(0.608913519895177,-22.1289259897519,8.03617302694389));
#2883=CARTESIAN_POINT('Ctrl Pts',(-0.628246433144917,-22.1016695340393,
7.421305861609));
#2884=CARTESIAN_POINT('Ctrl Pts',(-0.971582281883066,-22.0857919078373,
7.25054034111623));
#2885=CARTESIAN_POINT('Ctrl Pts',(-1.31436985818901,-22.0616188180009,7.07972387463592));
#2886=CARTESIAN_POINT('',(-3.17370326632576,-21.8111719097041,4.05816993799999));
#2887=CARTESIAN_POINT('Ctrl Pts',(-3.17370326632576,-21.8111719097041,4.05816993799999));
#2888=CARTESIAN_POINT('Ctrl Pts',(-3.17451160630782,-21.8165593965659,4.37027354183001));
#2889=CARTESIAN_POINT('Ctrl Pts',(-3.13229439853209,-21.828547943278,4.68094071507852));
#2890=CARTESIAN_POINT('Ctrl Pts',(-2.96431284801447,-21.8634656884921,5.28152395860426));
#2891=CARTESIAN_POINT('Ctrl Pts',(-2.8391707744844,-21.8862233651664,5.56874239013343));
#2892=CARTESIAN_POINT('Ctrl Pts',(-2.51302849659331,-21.9369038725223,6.09998996378816));
#2893=CARTESIAN_POINT('Ctrl Pts',(-2.31357314266758,-21.9645186255822,6.3413064886184));
#2894=CARTESIAN_POINT('Ctrl Pts',(-1.85307867762974,-22.017170659143,6.76240029639198));
#2895=CARTESIAN_POINT('Ctrl Pts',(-1.59427171651584,-22.0418751618305,6.93994621675899));
#2896=CARTESIAN_POINT('Ctrl Pts',(-1.31436985818901,-22.0616188180009,7.07972387463592));
#2897=CARTESIAN_POINT('',(-3.16312612177952,-21.7411304288533,7.81419594111672E-32));
#2898=CARTESIAN_POINT('',(-3.17370326632576,-21.8111719097041,4.058169938));
#2899=CARTESIAN_POINT('',(-21.1836,-0.795020000000711,-1.33226762955019E-14));
#2900=CARTESIAN_POINT('Origin',(5.46476423034861E-16,-0.795020000000708,
0.));
#2901=CARTESIAN_POINT('',(-21.4191564503076,-0.795020000000711,13.4950199999999));
#2902=CARTESIAN_POINT('',(-21.4191564503076,-0.795020000000711,13.4950199999999));
#2903=CARTESIAN_POINT('Origin',(-1.0537059005171E-30,-0.795020000000708,
13.4950199999999));
#2904=CARTESIAN_POINT('',(-3.16312612177962,20.1510904288526,-6.40448790975584E-17));
#2905=CARTESIAN_POINT('Origin',(5.46476423034861E-16,-0.795020000000708,
0.));
#2906=CARTESIAN_POINT('',(-3.16782946530666,20.1822358050119,1.80454821490339));
#2907=CARTESIAN_POINT('',(-3.16312612177962,20.1510904288526,0.));
#2908=CARTESIAN_POINT('',(-3.49892740855192,20.1325149324484,1.9717026367093));
#2909=CARTESIAN_POINT('Origin',(0.473423833547857,-6.06430495188713,1.62884168652105));
#2910=CARTESIAN_POINT('',(-6.98898245393203,19.2720924830427,3.76682000000004));
#2911=CARTESIAN_POINT('Ctrl Pts',(-6.98898245393202,19.2720924830427,3.76681999999998));
#2912=CARTESIAN_POINT('Ctrl Pts',(-6.42231915850238,19.4639386098523,3.46862802597618));
#2913=CARTESIAN_POINT('Ctrl Pts',(-5.84784751733723,19.6317533235963,3.17047612907426));
#2914=CARTESIAN_POINT('Ctrl Pts',(-5.26710292043302,19.7750805636311,2.87210855000862));
#2915=CARTESIAN_POINT('Ctrl Pts',(-4.68299905412994,19.9192368683082,2.57201508819983));
#2916=CARTESIAN_POINT('Ctrl Pts',(-4.09307456159051,20.0384919710404,2.27197370687516));
#2917=CARTESIAN_POINT('Ctrl Pts',(-3.49892740855192,20.1325149324484,1.97170263670931));
#2918=CARTESIAN_POINT('',(-11.9898727752167,16.7485779771134,3.76682000000003));
#2919=CARTESIAN_POINT('Origin',(3.93940278604084E-16,-0.795020000000708,
3.76682000000006));
#2920=CARTESIAN_POINT('',(-12.0507976934488,16.8497669331756,10.5224515228927));
#2921=CARTESIAN_POINT('Ctrl Pts',(-12.0507975544061,16.8497667219448,10.522437744273));
#2922=CARTESIAN_POINT('Ctrl Pts',(-12.2141837100644,16.7381807655009,10.522499632884));
#2923=CARTESIAN_POINT('Ctrl Pts',(-12.4082214288841,16.6019268523887,10.5068648011883));
#2924=CARTESIAN_POINT('Ctrl Pts',(-12.8040186161955,16.3100390814126,10.406242256868));
#2925=CARTESIAN_POINT('Ctrl Pts',(-12.9818974214444,16.1737065642265,10.3357278316023));
#2926=CARTESIAN_POINT('Ctrl Pts',(-13.4650180335632,15.7904146775856,10.0693420255023));
#2927=CARTESIAN_POINT('Ctrl Pts',(-13.743370530206,15.552789092126,9.82013132144714));
#2928=CARTESIAN_POINT('Ctrl Pts',(-14.2002601040759,15.1429668927098,9.19841357307832));
#2929=CARTESIAN_POINT('Ctrl Pts',(-14.3758034232273,14.974063225289,8.83175053347269));
#2930=CARTESIAN_POINT('Ctrl Pts',(-14.6113748326017,14.7367049374763,8.02432870550465));
#2931=CARTESIAN_POINT('Ctrl Pts',(-14.6688214788642,14.6711227843712,7.59061893165245));
#2932=CARTESIAN_POINT('Ctrl Pts',(-14.6620072783267,14.6617926781338,6.93414814969637));
#2933=CARTESIAN_POINT('Ctrl Pts',(-14.6443220884292,14.6733572315518,6.71574506519978));
#2934=CARTESIAN_POINT('Ctrl Pts',(-14.545267993503,14.7513773892805,6.07441749680059));
#2935=CARTESIAN_POINT('Ctrl Pts',(-14.419317366131,14.8601466873587,5.66556698222628));
#2936=CARTESIAN_POINT('Ctrl Pts',(-14.0225796466977,15.1987097669414,4.86730358430797));
#2937=CARTESIAN_POINT('Ctrl Pts',(-13.7645231640519,15.414624766011,4.57066418131204));
#2938=CARTESIAN_POINT('Ctrl Pts',(-13.371131313527,15.7316365434156,4.21933554793927));
#2939=CARTESIAN_POINT('Ctrl Pts',(-13.1220319250438,15.9291354891711,4.03360605576681));
#2940=CARTESIAN_POINT('Ctrl Pts',(-12.6919312076855,16.2505192674767,3.87349735200272));
#2941=CARTESIAN_POINT('Ctrl Pts',(-12.5703700509226,16.3400860854376,3.84145458552838));
#2942=CARTESIAN_POINT('Ctrl Pts',(-12.2799898954026,16.548129337373,3.7936343239813));
#2943=CARTESIAN_POINT('Ctrl Pts',(-12.1344506118023,16.6500479236703,3.78002599753531));
#2944=CARTESIAN_POINT('Ctrl Pts',(-11.9898727752167,16.7485779771134,3.76682));
#2945=CARTESIAN_POINT('',(-10.2860558707728,17.9194769516282,9.81858267381707));
#2946=CARTESIAN_POINT('Ctrl Pts',(-10.2860558710828,17.9194769522284,9.81858267383118));
#2947=CARTESIAN_POINT('Ctrl Pts',(-10.3279021374298,17.8971109888679,9.85041418746949));
#2948=CARTESIAN_POINT('Ctrl Pts',(-10.368877228323,17.8750415409936,9.88143651212681));
#2949=CARTESIAN_POINT('Ctrl Pts',(-10.4092719488232,17.8531080606916,9.91156265075722));
#2950=CARTESIAN_POINT('Ctrl Pts',(-10.4604297203953,17.8253304709181,9.94971580788559));
#2951=CARTESIAN_POINT('Ctrl Pts',(-10.510656053617,17.7977712394666,9.9864328633734));
#2952=CARTESIAN_POINT('Ctrl Pts',(-10.5605050599039,17.7701217356064,10.0216117310349));
#2953=CARTESIAN_POINT('Ctrl Pts',(-10.6110339668717,17.7420951145697,10.0572704103888));
#2954=CARTESIAN_POINT('Ctrl Pts',(-10.6611728808826,17.7139768422584,10.0913534567912));
#2955=CARTESIAN_POINT('Ctrl Pts',(-10.7114914440851,17.6854490476537,10.1237682568825));
#2956=CARTESIAN_POINT('Ctrl Pts',(-10.7473712397192,17.6651072219901,10.146881722943));
#2957=CARTESIAN_POINT('Ctrl Pts',(-10.7833421692698,17.6445572762628,10.1691473737047));
#2958=CARTESIAN_POINT('Ctrl Pts',(-10.8196179939668,17.6236805081739,10.1905159823806));
#2959=CARTESIAN_POINT('Ctrl Pts',(-10.858775329483,17.6011454281481,10.2135819715463));
#2960=CARTESIAN_POINT('Ctrl Pts',(-10.8983169719092,17.5782024271189,10.2355243850474));
#2961=CARTESIAN_POINT('Ctrl Pts',(-10.9384628885832,17.5546964330875,10.2563596312394));
#2962=CARTESIAN_POINT('Ctrl Pts',(-10.9766496597502,17.53233754607,10.2761781045602));
#2963=CARTESIAN_POINT('Ctrl Pts',(-11.0153831058062,17.509469303015,10.2949949648019));
#2964=CARTESIAN_POINT('Ctrl Pts',(-11.0548720063232,17.4859489416177,10.3127830729603));
#2965=CARTESIAN_POINT('Ctrl Pts',(-11.0796877287229,17.4711682120573,10.3239615243301));
#2966=CARTESIAN_POINT('Ctrl Pts',(-11.1048021784492,17.4561297662143,10.334732885865));
#2967=CARTESIAN_POINT('Ctrl Pts',(-11.1302716240205,17.4407960455575,10.3450809768682));
#2968=CARTESIAN_POINT('Ctrl Pts',(-11.133534522926,17.4388316376473,10.3464066741518));
#2969=CARTESIAN_POINT('Ctrl Pts',(-11.1368444814984,17.4368375143527,10.3477421732253));
#2970=CARTESIAN_POINT('Ctrl Pts',(-11.1402014540769,17.4348135805134,10.3490866477515));
#2971=CARTESIAN_POINT('Ctrl Pts',(-11.1634523364314,17.4207955191525,10.3583986746769));
#2972=CARTESIAN_POINT('Ctrl Pts',(-11.1888999619152,17.4053855959267,10.3681438907177));
#2973=CARTESIAN_POINT('Ctrl Pts',(-11.2165864196586,17.3885116678718,10.3781019745387));
#2974=CARTESIAN_POINT('Ctrl Pts',(-11.2428834580868,17.3724845423145,10.3875603211188));
#2975=CARTESIAN_POINT('Ctrl Pts',(-11.2712010415816,17.3551362907659,10.3972103351089));
#2976=CARTESIAN_POINT('Ctrl Pts',(-11.3015454973134,17.3364193052562,10.4068332266143));
#2977=CARTESIAN_POINT('Ctrl Pts',(-11.3294861443248,17.3191850305714,10.4156938177271));
#2978=CARTESIAN_POINT('Ctrl Pts',(-11.3591456462872,17.3007901011278,10.4245310145524));
#2979=CARTESIAN_POINT('Ctrl Pts',(-11.3904953869209,17.2812133843576,10.4331534134154));
#2980=CARTESIAN_POINT('Ctrl Pts',(-11.4172741329811,17.2644910792767,10.4405186108593));
#2981=CARTESIAN_POINT('Ctrl Pts',(-11.4452859462111,17.2469065873015,10.4477267145341));
#2982=CARTESIAN_POINT('Ctrl Pts',(-11.4744873444476,17.2284589921133,10.4546478967175));
#2983=CARTESIAN_POINT('Ctrl Pts',(-11.5202202572946,17.1995678323082,10.4654873030716));
#2984=CARTESIAN_POINT('Ctrl Pts',(-11.5689731349128,17.168515895519,10.4757267751551));
#2985=CARTESIAN_POINT('Ctrl Pts',(-11.6207249382501,17.1351752316462,10.4848293432629));
#2986=CARTESIAN_POINT('Ctrl Pts',(-11.6734329344732,17.101218548552,10.494100095092));
#2987=CARTESIAN_POINT('Ctrl Pts',(-11.729251728668,17.0648877677508,10.5021913674124));
#2988=CARTESIAN_POINT('Ctrl Pts',(-11.7881624182473,17.0260461266243,10.5084811702002));
#2989=CARTESIAN_POINT('Ctrl Pts',(-11.8289742492172,16.9991376232004,10.5128385859773));
#2990=CARTESIAN_POINT('Ctrl Pts',(-11.8712700649381,16.9710240320009,10.5163302540639));
#2991=CARTESIAN_POINT('Ctrl Pts',(-11.9150443644683,16.9416595065134,10.5187352270655));
#2992=CARTESIAN_POINT('Ctrl Pts',(-11.9369315142334,16.9269772437696,10.5199377135664));
#2993=CARTESIAN_POINT('Ctrl Pts',(-11.9591882941008,16.9119822430818,10.5208683530178));
#2994=CARTESIAN_POINT('Ctrl Pts',(-11.9818140666299,16.8966687496598,10.5214985282388));
#2995=CARTESIAN_POINT('Ctrl Pts',(-11.9931269528945,16.8890120029488,10.5218136158493));
#2996=CARTESIAN_POINT('Ctrl Pts',(-12.0045320878087,16.8812756328229,10.5220535773307));
#2997=CARTESIAN_POINT('Ctrl Pts',(-12.0160293944455,16.8734589186178,10.5222147764293));
#2998=CARTESIAN_POINT('Ctrl Pts',(-12.0225750424949,16.8690087059111,10.5223065503203));
#2999=CARTESIAN_POINT('Ctrl Pts',(-12.0291505657733,16.8645324516318,10.5223727946133));
#3000=CARTESIAN_POINT('Ctrl Pts',(-12.0357559503319,16.8600300226773,10.5224128327684));
#3001=CARTESIAN_POINT('Ctrl Pts',(-12.0400907494629,16.8570752931007,10.5224391079017));
#3002=CARTESIAN_POINT('Ctrl Pts',(-12.0444384088699,16.8541092909496,10.5224540968307));
#3003=CARTESIAN_POINT('Ctrl Pts',(-12.0487989246503,16.8511319785868,10.5224576074224));
#3004=CARTESIAN_POINT('Ctrl Pts',(-12.0494649013179,16.8506772570205,10.5224581435911));
#3005=CARTESIAN_POINT('Ctrl Pts',(-12.0501311778753,16.8502222716306,10.5224584120037));
#3006=CARTESIAN_POINT('Ctrl Pts',(-12.0507977543068,16.849767022284,10.5224584120037));
#3007=CARTESIAN_POINT('',(-10.136216527139,18.0000290155585,9.7668199380001));
#3008=CARTESIAN_POINT('Ctrl Pts',(-10.2860558710829,17.9194769522284,9.81858267383117));
#3009=CARTESIAN_POINT('Ctrl Pts',(-10.2713324572546,17.9273463122207,9.80738290407152));
#3010=CARTESIAN_POINT('Ctrl Pts',(-10.2554198807937,17.9358766182594,9.79769600724483));
#3011=CARTESIAN_POINT('Ctrl Pts',(-10.2057734706408,17.9625391579465,9.77443478173434));
#3012=CARTESIAN_POINT('Ctrl Pts',(-10.1698728542588,17.9818780749085,9.766819938));
#3013=CARTESIAN_POINT('Ctrl Pts',(-10.136216527139,18.0000290155585,9.766819938));
#3014=CARTESIAN_POINT('',(-8.27211728405524,18.8917478561293,9.7668199380001));
#3015=CARTESIAN_POINT('Origin',(1.50972242667295E-16,-0.795020000000708,
9.7668199380001));
#3016=CARTESIAN_POINT('',(-8.09389041982902,18.9669941112817,9.83591616643078));
#3017=CARTESIAN_POINT('Ctrl Pts',(-8.27211728405525,18.8917478561293,9.766819938));
#3018=CARTESIAN_POINT('Ctrl Pts',(-8.23686450388936,18.9065606041767,9.766819938));
#3019=CARTESIAN_POINT('Ctrl Pts',(-8.19927829011636,18.9223752026604,9.77443532519701));
#3020=CARTESIAN_POINT('Ctrl Pts',(-8.13893159590425,18.947856296796,9.80147670737393));
#3021=CARTESIAN_POINT('Ctrl Pts',(-8.11476906629257,18.9580921875732,9.81732376766151));
#3022=CARTESIAN_POINT('Ctrl Pts',(-8.09389041979871,18.9669941112139,9.83591616642921));
#3023=CARTESIAN_POINT('',(-6.05149823343867,19.6990248222762,10.6113018121317));
#3024=CARTESIAN_POINT('Ctrl Pts',(-8.09389041979145,18.966994111217,9.83591616643569));
#3025=CARTESIAN_POINT('Ctrl Pts',(-8.04264418451054,18.9888437111791,9.88155085150697));
#3026=CARTESIAN_POINT('Ctrl Pts',(-7.98887081278666,19.0114817627137,9.92637519305247));
#3027=CARTESIAN_POINT('Ctrl Pts',(-7.93252188061791,19.0348466806321,9.9700737376562));
#3028=CARTESIAN_POINT('Ctrl Pts',(-7.8773913259873,19.0577064019111,10.0128274316098));
#3029=CARTESIAN_POINT('Ctrl Pts',(-7.81979518744771,19.0812619908812,10.0545035562058));
#3030=CARTESIAN_POINT('Ctrl Pts',(-7.75971912360146,19.1054409544466,10.0947725886087));
#3031=CARTESIAN_POINT('Ctrl Pts',(-7.70121466926597,19.1289873884042,10.1339881699321));
#3032=CARTESIAN_POINT('Ctrl Pts',(-7.64035819191815,19.1531250807643,10.1718693504872));
#3033=CARTESIAN_POINT('Ctrl Pts',(-7.57716867353541,19.1777716812491,10.2080783951547));
#3034=CARTESIAN_POINT('Ctrl Pts',(-7.51397915515267,19.202418281734,10.2442874398221));
#3035=CARTESIAN_POINT('Ctrl Pts',(-7.44845628981727,19.2275739365196,10.2788245367134));
#3036=CARTESIAN_POINT('Ctrl Pts',(-7.38065532205139,19.2531389680758,10.3113162328013));
#3037=CARTESIAN_POINT('Ctrl Pts',(-7.30997695801769,19.2797889506115,10.3451868396648));
#3038=CARTESIAN_POINT('Ctrl Pts',(-7.23678788283756,19.306896860262,10.3769120428515));
#3039=CARTESIAN_POINT('Ctrl Pts',(-7.161079765867,19.3343711897959,10.4061121994983));
#3040=CARTESIAN_POINT('Ctrl Pts',(-7.10832540338945,19.3535156461244,10.426459233737));
#3041=CARTESIAN_POINT('Ctrl Pts',(-7.05308280468204,19.3732994436594,10.4460744803023));
#3042=CARTESIAN_POINT('Ctrl Pts',(-6.99510177211534,19.3937316283126,10.4646577201981));
#3043=CARTESIAN_POINT('Ctrl Pts',(-6.97605345606463,19.4004441460731,10.4707628102786));
#3044=CARTESIAN_POINT('Ctrl Pts',(-6.95670945490596,19.4072267045799,10.4767561275707));
#3045=CARTESIAN_POINT('Ctrl Pts',(-6.9370605167607,19.4140798063555,10.4826258572761));
#3046=CARTESIAN_POINT('Ctrl Pts',(-6.89741156787412,19.4279084560265,10.4944701926465));
#3047=CARTESIAN_POINT('Ctrl Pts',(-6.85655695287027,19.4420121419374,10.505781677754));
#3048=CARTESIAN_POINT('Ctrl Pts',(-6.81435148284052,19.4564113033955,10.5164823099638));
#3049=CARTESIAN_POINT('Ctrl Pts',(-6.77413859217824,19.4701306602688,10.526677750336));
#3050=CARTESIAN_POINT('Ctrl Pts',(-6.73269876050905,19.4841185510359,10.5363187410116));
#3051=CARTESIAN_POINT('Ctrl Pts',(-6.68992498278119,19.4983837786319,10.5452976076085));
#3052=CARTESIAN_POINT('Ctrl Pts',(-6.65027812407831,19.5116061661064,10.5536200863371));
#3053=CARTESIAN_POINT('Ctrl Pts',(-6.60948483138133,19.5250670110719,10.5613736123856));
#3054=CARTESIAN_POINT('Ctrl Pts',(-6.56748306979701,19.5387622491876,10.5684374362021));
#3055=CARTESIAN_POINT('Ctrl Pts',(-6.53472457755524,19.5494435952703,10.5739467341211));
#3056=CARTESIAN_POINT('Ctrl Pts',(-6.50123129412447,19.5602673720046,10.5790358855243));
#3057=CARTESIAN_POINT('Ctrl Pts',(-6.46698736827724,19.5712251623583,10.5836312594593));
#3058=CARTESIAN_POINT('Ctrl Pts',(-6.4103452907304,19.5893501873255,10.5912323601023));
#3059=CARTESIAN_POINT('Ctrl Pts',(-6.35157983700779,19.6078698490646,10.5975343141808));
#3060=CARTESIAN_POINT('Ctrl Pts',(-6.29052762861261,19.6267616751198,10.6022034622568));
#3061=CARTESIAN_POINT('Ctrl Pts',(-6.23083403639785,19.6452330947519,10.6067687061451));
#3062=CARTESIAN_POINT('Ctrl Pts',(-6.16895433186331,19.664060299732,10.6097731005588));
#3063=CARTESIAN_POINT('Ctrl Pts',(-6.10473538979172,19.6832224820505,10.6108547577978));
#3064=CARTESIAN_POINT('Ctrl Pts',(-6.08720064090917,19.6884546463335,10.6111501003783));
#3065=CARTESIAN_POINT('Ctrl Pts',(-6.0694914894001,19.6937117857538,10.6113017967934));
#3066=CARTESIAN_POINT('Ctrl Pts',(-6.05160481279319,19.6989934792761,10.6113017967933));
#3067=CARTESIAN_POINT('Ctrl Pts',(-6.051568912085,19.6990040802693,10.6113017967933));
#3068=CARTESIAN_POINT('Ctrl Pts',(-6.05153301066792,19.6990146813693,10.6113017967933));
#3069=CARTESIAN_POINT('Ctrl Pts',(-6.05149710854188,19.6990252825761,10.6113017967933));
#3070=CARTESIAN_POINT('',(-4.57335909280004,20.0722973092131,10.2547238746359));
#3071=CARTESIAN_POINT('Ctrl Pts',(-4.57335909280004,20.0722973092131,10.2547238746359));
#3072=CARTESIAN_POINT('Ctrl Pts',(-4.80425745888784,20.0237786161691,10.3714518704482));
#3073=CARTESIAN_POINT('Ctrl Pts',(-5.04652195043028,19.9682267912677,10.4606465191303));
#3074=CARTESIAN_POINT('Ctrl Pts',(-5.54434719349288,19.843053917255,10.5808669919126));
#3075=CARTESIAN_POINT('Ctrl Pts',(-5.798278083295,19.7737961048185,10.6113082792472));
#3076=CARTESIAN_POINT('Ctrl Pts',(-6.05149709487963,19.6990252386497,10.6112991616119));
#3077=CARTESIAN_POINT('',(1.7878620796721,20.437015761884,7.07972387463592));
#3078=CARTESIAN_POINT('Ctrl Pts',(1.7878620796721,20.437015761884,7.07972387463592));
#3079=CARTESIAN_POINT('Ctrl Pts',(0.726855358936168,20.5356370791034,7.60940398627507));
#3080=CARTESIAN_POINT('Ctrl Pts',(-0.34018956143762,20.5545376895006,8.13807221934286));
#3081=CARTESIAN_POINT('Ctrl Pts',(-2.4695652453569,20.4325951278868,9.19688591202112));
#3082=CARTESIAN_POINT('Ctrl Pts',(-3.52888811423209,20.2917519446696,9.72557665440121));
#3083=CARTESIAN_POINT('Ctrl Pts',(-4.57335909280003,20.0722973092131,10.2547238746359));
#3084=CARTESIAN_POINT('',(3.64115400667952,20.1452051901461,4.05816993799998));
#3085=CARTESIAN_POINT('Ctrl Pts',(3.64115400667952,20.1452051901461,4.05816993800001));
#3086=CARTESIAN_POINT('Ctrl Pts',(3.64182380490283,20.1506195707074,4.3703477017884));
#3087=CARTESIAN_POINT('Ctrl Pts',(3.5999946995024,20.1635234526612,4.68086901289865));
#3088=CARTESIAN_POINT('Ctrl Pts',(3.43298794270132,20.2021464815255,5.28135145811705));
#3089=CARTESIAN_POINT('Ctrl Pts',(3.30859558691986,20.2276468270309,5.5682392279477));
#3090=CARTESIAN_POINT('Ctrl Pts',(2.98372221362916,20.2855817511542,6.09968126920184));
#3091=CARTESIAN_POINT('Ctrl Pts',(2.78470829095937,20.3176704624242,6.34130950863168));
#3092=CARTESIAN_POINT('Ctrl Pts',(2.32558573237498,20.3805616320703,6.76249502048974));
#3093=CARTESIAN_POINT('Ctrl Pts',(2.06730043232475,20.411041671373,6.94021580521464));
#3094=CARTESIAN_POINT('Ctrl Pts',(1.78786207967212,20.437015761884,7.07972387463592));
#3095=CARTESIAN_POINT('',(3.62901896788997,20.0754167537113,0.));
#3096=CARTESIAN_POINT('Origin',(23.4615797920988,-8.36917514593004,0.795020000000001));
#3097=CARTESIAN_POINT('',(-3.68130610545846,-25.1725001378972,0.79502));
#3098=CARTESIAN_POINT('',(-3.63550862643635,-24.869230835306,0.795020000000001));
#3099=CARTESIAN_POINT('',(-3.16312612177963,-21.741130428854,0.795020000000001));
#3100=CARTESIAN_POINT('',(-3.9861732399943,-25.1245077754632,0.795020000000001));
#3101=CARTESIAN_POINT('Origin',(-3.93689151030474,-24.8237182292372,0.795020000000001));
#3102=CARTESIAN_POINT('',(-23.4615797920988,-8.36917514593004,0.795020000000001));
#3103=CARTESIAN_POINT('Origin',(0.,-0.795020000000708,0.795020000000001));
#3104=CARTESIAN_POINT('',(-28.7611921665843,-4.01367274978214,0.795020000000001));
#3105=CARTESIAN_POINT('Origin',(-29.504485083045,-10.3200200000007,0.795020000000001));
#3106=CARTESIAN_POINT('Origin',(-28.463875,-1.49113384969471,0.795020000000001));
#3107=CARTESIAN_POINT('',(28.7611921665843,-4.01367274978214,0.795020000000001));
#3108=CARTESIAN_POINT('Origin',(28.463875,-1.49113384969471,0.795020000000001));
#3109=CARTESIAN_POINT('',(23.4615797920988,-8.36917514593004,0.795020000000001));
#3110=CARTESIAN_POINT('Origin',(29.504485083045,-10.3200200000007,0.795020000000001));
#3111=CARTESIAN_POINT('',(4.22352102602902,-25.0844296811419,0.79502));
#3112=CARTESIAN_POINT('Origin',(0.,-0.795020000000708,0.795020000000001));
#3113=CARTESIAN_POINT('Origin',(-1.73472347597681E-15,-0.795020000000725,
0.79502));
#3114=CARTESIAN_POINT('Origin',(23.4615797920988,-8.36917514593004,0.795020000000001));
#3115=CARTESIAN_POINT('',(-28.7611921665843,2.42363274978072,0.795020000000001));
#3116=CARTESIAN_POINT('Origin',(-28.463875,-0.0989061503067087,0.795020000000001));
#3117=CARTESIAN_POINT('',(-23.4615797920988,6.77913514592863,0.795020000000001));
#3118=CARTESIAN_POINT('Origin',(-29.504485083045,8.72997999999929,0.795020000000001));
#3119=CARTESIAN_POINT('',(-3.68130610545845,23.5824601378958,0.79502));
#3120=CARTESIAN_POINT('Origin',(0.,-0.795020000000708,0.795020000000001));
#3121=CARTESIAN_POINT('',(4.22352102602901,23.4943896811405,0.79502));
#3122=CARTESIAN_POINT('Origin',(-6.07153216591882E-14,-0.795020000001072,
0.79502));
#3123=CARTESIAN_POINT('',(4.17097809424125,23.192216023622,0.795020000000001));
#3124=CARTESIAN_POINT('',(3.62901896788996,20.0754167537113,0.795020000000001));
#3125=CARTESIAN_POINT('',(4.52724321699998,23.4396168111783,0.795020000000001));
#3126=CARTESIAN_POINT('Origin',(4.4712721482515,23.1399999233646,0.795020000000001));
#3127=CARTESIAN_POINT('',(23.4615797920988,6.77913514592863,0.795020000000001));
#3128=CARTESIAN_POINT('Origin',(0.,-0.795020000000708,0.795020000000001));
#3129=CARTESIAN_POINT('',(28.7611921665843,2.42363274978072,0.795020000000001));
#3130=CARTESIAN_POINT('Origin',(29.504485083045,8.72997999999929,0.795020000000001));
#3131=CARTESIAN_POINT('Origin',(28.463875,-0.0989061503067087,0.795020000000001));
#3132=CARTESIAN_POINT('Origin',(-3.16312612177963,20.1510904288526,1.1129222259541));
#3133=CARTESIAN_POINT('',(-3.68130610545845,23.5824601378958,0.));
#3134=CARTESIAN_POINT('',(-3.68130610545845,23.5824601378958,1.1129222259541));
#3135=CARTESIAN_POINT('',(-3.68130610545845,23.5824601378958,0.985479088020998));
#3136=CARTESIAN_POINT('',(-3.68130610545845,23.5824601378958,13.49502));
#3137=CARTESIAN_POINT('',(-3.64186702748801,23.321295944444,1.32295316968629));
#3138=CARTESIAN_POINT('Ctrl Pts',(-3.68130610539391,23.5824601374684,0.985479088073054));
#3139=CARTESIAN_POINT('Ctrl Pts',(-3.68130610516507,23.582460135953,1.02340391708304));
#3140=CARTESIAN_POINT('Ctrl Pts',(-3.68045720722421,23.5768387635195,1.06126028647087));
#3141=CARTESIAN_POINT('Ctrl Pts',(-3.67699716347012,23.5539264749254,1.13545111840203));
#3142=CARTESIAN_POINT('Ctrl Pts',(-3.67430950743952,23.5361289107842,1.17139654329483));
#3143=CARTESIAN_POINT('Ctrl Pts',(-3.66703450807212,23.4879541196906,1.23671606272518));
#3144=CARTESIAN_POINT('Ctrl Pts',(-3.66240993957313,23.4573303890089,1.26521920972621));
#3145=CARTESIAN_POINT('Ctrl Pts',(-3.6523752003695,23.3908806973457,1.30496307697338));
#3146=CARTESIAN_POINT('Ctrl Pts',(-3.64724039561848,23.3568782000679,1.31748931400299));
#3147=CARTESIAN_POINT('Ctrl Pts',(-3.64186702748801,23.321295944444,1.32295316968628));
#3148=CARTESIAN_POINT('',(-3.16824658110445,20.1849979312205,1.80454821493991));
#3149=CARTESIAN_POINT('',(-3.17856853646019,20.2533495581867,1.79405246334259));
#3150=CARTESIAN_POINT('',(-3.16782946530666,20.1822358050119,1.80454821490339));
#3151=CARTESIAN_POINT('',(-3.68130610545845,23.5824601378958,0.));
#3152=CARTESIAN_POINT('Origin',(-1.2490009027033E-13,-0.79502,0.));
#3153=CARTESIAN_POINT('',(-3.68130610545847,-25.1725001378972,0.));
#3154=CARTESIAN_POINT('',(-3.16312612177942,-21.7411304288526,0.));
#3155=CARTESIAN_POINT('',(4.22352102602903,-25.0844296811419,0.));
#3156=CARTESIAN_POINT('Origin',(-1.73472347597681E-15,-0.795020000000725,
0.));
#3157=CARTESIAN_POINT('',(4.22352102602903,-25.0844296811419,0.));
#3158=CARTESIAN_POINT('',(4.22352102602901,23.4943896811405,0.));
#3159=CARTESIAN_POINT('',(3.62901896789008,20.075416753712,0.));
#3160=CARTESIAN_POINT('Origin',(-6.07153216591882E-14,-0.795020000001072,
0.));
#3161=CARTESIAN_POINT('Origin',(3.62901896788997,-21.6654567537128,1.1129222259541));
#3162=CARTESIAN_POINT('',(4.22352102602903,-25.0844296811419,0.));
#3163=CARTESIAN_POINT('',(4.22352102602901,-25.0844296811419,0.989709510998373));
#3164=CARTESIAN_POINT('',(4.22352102602901,-25.0844296811419,1.1129222259541));
#3165=CARTESIAN_POINT('',(4.17821229300025,-24.8238597983624,1.32723794770921));
#3166=CARTESIAN_POINT('Ctrl Pts',(4.22352102595667,-25.0844296807259,0.989709511048766));
#3167=CARTESIAN_POINT('Ctrl Pts',(4.22352102569856,-25.0844296792415,1.02766238713542));
#3168=CARTESIAN_POINT('Ctrl Pts',(4.22254566087156,-25.0788203699251,1.06554664388277));
#3169=CARTESIAN_POINT('Ctrl Pts',(4.21856998171867,-25.0559562953508,1.13979074066685));
#3170=CARTESIAN_POINT('Ctrl Pts',(4.21548157901556,-25.0381949350814,1.17576012774058));
#3171=CARTESIAN_POINT('Ctrl Pts',(4.20712631312166,-24.9901439191066,1.24107402417114));
#3172=CARTESIAN_POINT('Ctrl Pts',(4.20181887836872,-24.9596209369134,1.26955524378626));
#3173=CARTESIAN_POINT('Ctrl Pts',(4.19029360225228,-24.8933392369869,1.30929311500224));
#3174=CARTESIAN_POINT('Ctrl Pts',(4.18438963828134,-24.8593856236986,1.32181107978516));
#3175=CARTESIAN_POINT('Ctrl Pts',(4.17821229300025,-24.8238597983624,1.32723794770919));
#3176=CARTESIAN_POINT('',(3.64658599543673,-21.7664844806576,1.79427655122907));
#3177=CARTESIAN_POINT('Origin',(-3.16312612177963,-21.741130428854,2.426594969));
#3178=CARTESIAN_POINT('',(-3.68130610545847,-25.1725001378972,0.));
#3179=CARTESIAN_POINT('',(-3.6355086264375,-24.8692308353136,4.058169938));
#3180=CARTESIAN_POINT('',(-3.16312612177963,-21.741130428854,4.058169938));
#3181=CARTESIAN_POINT('',(-3.63550862643635,-24.869230835306,0.795020000000001));
#3182=CARTESIAN_POINT('Origin',(-1.73472347597681E-15,-0.795020000000725,
0.));
#3183=CARTESIAN_POINT('Origin',(3.62901896788996,20.0754167537113,2.426594969));
#3184=CARTESIAN_POINT('',(4.17097813058699,23.1922160181194,4.05816993804513));
#3185=CARTESIAN_POINT('',(3.62901896788996,20.0754167537113,4.05816993800001));
#3186=CARTESIAN_POINT('',(4.17097809424125,23.192216023622,2.426594969));
#3187=CARTESIAN_POINT('',(4.22352102602901,23.4943896811405,0.));
#3188=CARTESIAN_POINT('Origin',(-6.07153216591882E-14,-0.795020000001072,
0.));
#3189=CARTESIAN_POINT('Origin',(0.,-0.795020000000708,0.79502));
#3190=CARTESIAN_POINT('',(-31.003875,-1.49113384969471,0.795020000000001));
#3191=CARTESIAN_POINT('Origin',(-28.463875,-1.49113384969471,0.795020000000001));
#3192=CARTESIAN_POINT('',(-31.003875,0.880590083044297,0.795020000000001));
#3193=CARTESIAN_POINT('Origin',(0.,-0.795020000000708,0.79502));
#3194=CARTESIAN_POINT('',(31.003875,-0.0989061503067091,0.795020000000001));
#3195=CARTESIAN_POINT('Origin',(28.463875,-0.0989061503067087,0.795020000000001));
#3196=CARTESIAN_POINT('',(31.003875,0.880590083044297,0.795020000000001));
#3197=CARTESIAN_POINT('Origin',(0.,-0.795020000000708,0.79502));
#3198=CARTESIAN_POINT('',(31.003875,-1.49113384969471,0.795020000000001));
#3199=CARTESIAN_POINT('',(31.003875,0.880590083044297,0.795020000000001));
#3200=CARTESIAN_POINT('Origin',(28.463875,-1.49113384969471,0.795020000000001));
#3201=CARTESIAN_POINT('Origin',(0.,-0.795020000000708,0.79502));
#3202=CARTESIAN_POINT('',(-31.003875,-0.0989061503067087,0.795020000000001));
#3203=CARTESIAN_POINT('',(-31.003875,0.880590083044297,0.795020000000001));
#3204=CARTESIAN_POINT('Origin',(-28.463875,-0.0989061503067087,0.795020000000001));
#3205=CARTESIAN_POINT('Origin',(28.463875,-0.0989061503067087,13.49502));
#3206=CARTESIAN_POINT('',(31.003875,-0.0989061503067092,10.95502));
#3207=CARTESIAN_POINT('',(31.003875,-0.0989061503067095,13.49502));
#3208=CARTESIAN_POINT('',(28.7611921665843,2.42363274978072,10.95502));
#3209=CARTESIAN_POINT('',(28.7611921665843,2.42363274978072,13.49502));
#3210=CARTESIAN_POINT('Origin',(28.463875,-0.0989061503067087,10.95502));
#3211=CARTESIAN_POINT('Origin',(29.504485083045,8.72997999999929,13.49502));
#3212=CARTESIAN_POINT('',(23.4615797920988,6.77913514592862,13.49502));
#3213=CARTESIAN_POINT('Origin',(29.504485083045,8.72997999999929,10.95502));
#3214=CARTESIAN_POINT('Origin',(28.463875,-0.0989061503067115,10.95502));
#3215=CARTESIAN_POINT('',(28.463875,-0.0989061503067047,13.49502));
#3216=CARTESIAN_POINT('Origin',(28.463875,-0.0989061503067087,10.95502));
#3217=CARTESIAN_POINT('Origin',(28.463875,-0.0989061503067083,10.95502));
#3218=CARTESIAN_POINT('Origin',(-28.463875,-1.49113384969471,13.49502));
#3219=CARTESIAN_POINT('',(-31.003875,-1.49113384969471,10.95502));
#3220=CARTESIAN_POINT('',(-31.003875,-1.49113384969471,13.49502));
#3221=CARTESIAN_POINT('',(-28.7611921665843,-4.01367274978213,10.95502));
#3222=CARTESIAN_POINT('',(-28.7611921665843,-4.01367274978213,13.49502));
#3223=CARTESIAN_POINT('Origin',(-28.463875,-1.49113384969471,10.95502));
#3224=CARTESIAN_POINT('Origin',(-29.504485083045,-10.3200200000007,13.49502));
#3225=CARTESIAN_POINT('',(-23.4615797920988,-8.36917514593004,13.49502));
#3226=CARTESIAN_POINT('Origin',(-29.504485083045,-10.3200200000007,10.95502));
#3227=CARTESIAN_POINT('Origin',(-28.463875,-1.49113384969471,10.95502));
#3228=CARTESIAN_POINT('',(-28.463875,-1.49113384969471,13.49502));
#3229=CARTESIAN_POINT('Origin',(-28.463875,-1.4911338496947,10.95502));
#3230=CARTESIAN_POINT('Origin',(-28.463875,-1.49113384969471,10.95502));
#3231=CARTESIAN_POINT('Origin',(-31.003875,0.880590083044297,13.49502));
#3232=CARTESIAN_POINT('',(-31.003875,-0.0989061503067086,10.95502));
#3233=CARTESIAN_POINT('',(-31.003875,-0.0989061503067087,13.49502));
#3234=CARTESIAN_POINT('',(-31.003875,-0.795020000000708,10.95502));
#3235=CARTESIAN_POINT('Origin',(0.,-0.795020000000708,13.49502));
#3236=CARTESIAN_POINT('',(-3.98617324004416,-25.124507775455,4.058169938));
#3237=CARTESIAN_POINT('',(-3.9861732399943,-25.1245077754632,13.49502));
#3238=CARTESIAN_POINT('',(-1.64388843043275,-25.3940277404002,7.35912970452975));
#3239=CARTESIAN_POINT('Ctrl Pts',(-3.98617324004416,-25.124507775455,4.058169938));
#3240=CARTESIAN_POINT('Ctrl Pts',(-3.98617012345555,-25.1245082860807,4.23928991993817));
#3241=CARTESIAN_POINT('Ctrl Pts',(-3.97080832127552,-25.1270389586846,4.42065899443633));
#3242=CARTESIAN_POINT('Ctrl Pts',(-3.91115970219623,-25.1366981490927,4.77506884386983));
#3243=CARTESIAN_POINT('Ctrl Pts',(-3.86721992395861,-25.1437677647189,4.94756406960662));
#3244=CARTESIAN_POINT('Ctrl Pts',(-3.69553692293934,-25.1706221444574,5.45178328834287));
#3245=CARTESIAN_POINT('Ctrl Pts',(-3.52383463469075,-25.1966855513949,5.7749935915455));
#3246=CARTESIAN_POINT('Ctrl Pts',(-3.20803417682936,-25.2395153754569,6.20270637480567));
#3247=CARTESIAN_POINT('Ctrl Pts',(-3.09290307658818,-25.2544401600764,6.33692749416379));
#3248=CARTESIAN_POINT('Ctrl Pts',(-2.84387748243994,-25.284643208069,6.58958109491459));
#3249=CARTESIAN_POINT('Ctrl Pts',(-2.70906107438243,-25.3000179956248,6.70868974574365));
#3250=CARTESIAN_POINT('Ctrl Pts',(-2.28304911254871,-25.3446184464909,7.03730002124143));
#3251=CARTESIAN_POINT('Ctrl Pts',(-1.97467878234421,-25.3719219033809,7.2163955927376));
#3252=CARTESIAN_POINT('Ctrl Pts',(-1.64388843693474,-25.3940277710987,7.35912971368944));
#3253=CARTESIAN_POINT('',(5.69349918756836,-24.7824671035805,10.5342243394053));
#3254=CARTESIAN_POINT('Ctrl Pts',(-1.64388843650902,-25.3940277711271,7.35912971387274));
#3255=CARTESIAN_POINT('Ctrl Pts',(-1.253096769786,-25.4201433733493,7.52739598658944));
#3256=CARTESIAN_POINT('Ctrl Pts',(-0.862858967202489,-25.4368721934995,
7.69515730730428));
#3257=CARTESIAN_POINT('Ctrl Pts',(-0.473248066303459,-25.4443524206438,
7.86257366648904));
#3258=CARTESIAN_POINT('Ctrl Pts',(-0.0817561718390128,-25.4518687614057,
8.03079829128865));
#3259=CARTESIAN_POINT('Ctrl Pts',(0.30910325477142,-25.4500470508587,8.19867461565389));
#3260=CARTESIAN_POINT('Ctrl Pts',(0.699268118679514,-25.438976188361,8.36636495850491));
#3261=CARTESIAN_POINT('Ctrl Pts',(1.09091760637802,-25.4278631999126,8.53469338308868));
#3262=CARTESIAN_POINT('Ctrl Pts',(1.48186774661733,-25.4074305600378,8.70283440810177));
#3263=CARTESIAN_POINT('Ctrl Pts',(1.87206016624837,-25.3777160126347,8.87095221245237));
#3264=CARTESIAN_POINT('Ctrl Pts',(1.93064534591938,-25.3732545418042,8.89619414765728));
#3265=CARTESIAN_POINT('Ctrl Pts',(1.98921344385439,-25.3685837302395,8.92143555939137));
#3266=CARTESIAN_POINT('Ctrl Pts',(2.0477642599332,-25.3637036043651,8.94667700335947));
#3267=CARTESIAN_POINT('Ctrl Pts',(2.43756494497763,-25.3312142807943,9.11472132467229));
#3268=CARTESIAN_POINT('Ctrl Pts',(2.82658580748168,-25.289453126753,9.28276421719591));
#3269=CARTESIAN_POINT('Ctrl Pts',(3.21476440694733,-25.238400337496,9.45096965603089));
#3270=CARTESIAN_POINT('Ctrl Pts',(3.60178703435452,-25.1874995803137,9.61867418938669));
#3271=CARTESIAN_POINT('Ctrl Pts',(3.98797290667534,-25.1273623501651,9.78654030238943));
#3272=CARTESIAN_POINT('Ctrl Pts',(4.3732484015631,-25.0579186506948,9.95473050957444));
#3273=CARTESIAN_POINT('Ctrl Pts',(4.75584243044087,-24.9889582701019,10.1217501353709));
#3274=CARTESIAN_POINT('Ctrl Pts',(5.13753918100014,-24.9108203604143,10.2890893597442));
#3275=CARTESIAN_POINT('Ctrl Pts',(5.51824775598002,-24.8233885301204,10.4569073275529));
#3276=CARTESIAN_POINT('Ctrl Pts',(5.57668835624957,-24.8099673229797,10.482668194051));
#3277=CARTESIAN_POINT('Ctrl Pts',(5.63510562718735,-24.7963270267254,10.5084403415297));
#3278=CARTESIAN_POINT('Ctrl Pts',(5.6934991894634,-24.7824671233443,10.5342243456392));
#3279=CARTESIAN_POINT('',(7.56524722162735,-24.259473690451,10.9157209680834));
#3280=CARTESIAN_POINT('Ctrl Pts',(5.6934991894634,-24.7824671233443,10.5342243456392));
#3281=CARTESIAN_POINT('Ctrl Pts',(5.99332307964592,-24.7113029403882,10.6663892890983));
#3282=CARTESIAN_POINT('Ctrl Pts',(6.30008901594091,-24.6325486708819,10.762511245284));
#3283=CARTESIAN_POINT('Ctrl Pts',(6.92543204482427,-24.4584366116479,10.8894329534887));
#3284=CARTESIAN_POINT('Ctrl Pts',(7.24634363705892,-24.3622923833108,10.9199450218532));
#3285=CARTESIAN_POINT('Ctrl Pts',(7.56524722162735,-24.259473690451,10.9157209680834));
#3286=CARTESIAN_POINT('',(7.95515010375324,-24.1301681550308,10.9161131000558));
#3287=CARTESIAN_POINT('Origin',(5.62603700750478,-17.7928861334724,21.9075345872925));
#3288=CARTESIAN_POINT('',(10.1802928065561,-23.2488657928356,10.071619938));
#3289=CARTESIAN_POINT('Ctrl Pts',(7.9551501039967,-24.130168155745,10.9161131000725));
#3290=CARTESIAN_POINT('Ctrl Pts',(8.14875111990629,-24.0641679877881,10.9162388823337));
#3291=CARTESIAN_POINT('Ctrl Pts',(8.33906509404071,-23.9965993993811,10.9003705320288));
#3292=CARTESIAN_POINT('Ctrl Pts',(8.52600671334633,-23.9276984037749,10.8684868415984));
#3293=CARTESIAN_POINT('Ctrl Pts',(8.71048740218146,-23.8597044322983,10.8370228733551));
#3294=CARTESIAN_POINT('Ctrl Pts',(8.8916838502305,-23.7904129831274,10.7899623675269));
#3295=CARTESIAN_POINT('Ctrl Pts',(9.06951588798294,-23.7200595082952,10.7273351377856));
#3296=CARTESIAN_POINT('Ctrl Pts',(9.09288299660349,-23.7108150700657,10.7191059272425));
#3297=CARTESIAN_POINT('Ctrl Pts',(9.11619201915326,-23.7015523063444,10.7106080156154));
#3298=CARTESIAN_POINT('Ctrl Pts',(9.13944277712177,-23.692271761462,10.701841537121));
#3299=CARTESIAN_POINT('Ctrl Pts',(9.14175019450327,-23.691350755334,10.7009715472101));
#3300=CARTESIAN_POINT('Ctrl Pts',(9.14405629305805,-23.6904298728716,10.7000991810841));
#3301=CARTESIAN_POINT('Ctrl Pts',(9.14636107246794,-23.6895091153864,10.6992244388816));
#3302=CARTESIAN_POINT('Ctrl Pts',(9.27748445829698,-23.6371254302185,10.6494586526997));
#3303=CARTESIAN_POINT('Ctrl Pts',(9.40418877453386,-23.5852067107571,10.5920752638726));
#3304=CARTESIAN_POINT('Ctrl Pts',(9.52656172242508,-23.5339402745517,10.527086406147));
#3305=CARTESIAN_POINT('Ctrl Pts',(9.64906645857243,-23.4826186274983,10.4620275593562));
#3306=CARTESIAN_POINT('Ctrl Pts',(9.76723050520836,-23.431950443395,10.3893468153985));
#3307=CARTESIAN_POINT('Ctrl Pts',(9.88111546511146,-23.3821269591779,10.3090113940498));
#3308=CARTESIAN_POINT('Ctrl Pts',(9.98434861313555,-23.3369635317541,10.2361898515851));
#3309=CARTESIAN_POINT('Ctrl Pts',(10.0840653847797,-23.2924941021569,10.1570780034381));
#3310=CARTESIAN_POINT('Ctrl Pts',(10.1802928065561,-23.2488657928356,10.071619938));
#3311=CARTESIAN_POINT('',(11.9520475103278,-22.3580037443407,10.0715945512861));
#3312=CARTESIAN_POINT('Origin',(0.,-0.795020000000708,10.071619938));
#3313=CARTESIAN_POINT('',(13.9618076828249,-21.1145051999921,10.8245822888903));
#3314=CARTESIAN_POINT('Ctrl Pts',(11.9520407385968,-22.3580080828973,10.0716129388879));
#3315=CARTESIAN_POINT('Ctrl Pts',(11.9901082353927,-22.3369111550692,10.1015588196482));
#3316=CARTESIAN_POINT('Ctrl Pts',(12.0281990367285,-22.3156703478859,10.1313344350519));
#3317=CARTESIAN_POINT('Ctrl Pts',(12.0664128674458,-22.2942246135743,10.160703505918));
#3318=CARTESIAN_POINT('Ctrl Pts',(12.1237418565154,-22.2620513861103,10.2047634473334));
#3319=CARTESIAN_POINT('Ctrl Pts',(12.1813506682066,-22.2294152893542,10.24790436762));
#3320=CARTESIAN_POINT('Ctrl Pts',(12.2395748768705,-22.1961108657749,10.2893258059753));
#3321=CARTESIAN_POINT('Ctrl Pts',(12.2787439102557,-22.173706060128,10.3171911516628));
#3322=CARTESIAN_POINT('Ctrl Pts',(12.3181858030374,-22.1510020234295,10.3442918385625));
#3323=CARTESIAN_POINT('Ctrl Pts',(12.3580006849396,-22.1279375585949,10.3703784898104));
#3324=CARTESIAN_POINT('Ctrl Pts',(12.3773700562969,-22.1167170258897,10.3830692730389));
#3325=CARTESIAN_POINT('Ctrl Pts',(12.3968318283909,-22.1054078641945,10.3955112970508));
#3326=CARTESIAN_POINT('Ctrl Pts',(12.4163896527773,-22.0940066047067,10.4076933127666));
#3327=CARTESIAN_POINT('Ctrl Pts',(12.4263496665394,-22.0882004015646,10.4138971236702));
#3328=CARTESIAN_POINT('Ctrl Pts',(12.436335842601,-22.0823695831737,10.4200307489659));
#3329=CARTESIAN_POINT('Ctrl Pts',(12.4463476556287,-22.0765142763307,10.4260955119269));
#3330=CARTESIAN_POINT('Ctrl Pts',(12.5006629723377,-22.0447485167496,10.4589975967022));
#3331=CARTESIAN_POINT('Ctrl Pts',(12.5556984313958,-22.0122822783713,10.4898514687257));
#3332=CARTESIAN_POINT('Ctrl Pts',(12.6115776652424,-21.9790154047483,10.518468432811));
#3333=CARTESIAN_POINT('Ctrl Pts',(12.6899221566753,-21.9323741730037,10.5585903411352));
#3334=CARTESIAN_POINT('Ctrl Pts',(12.7697966948424,-21.8842337631953,10.5946036824557));
#3335=CARTESIAN_POINT('Ctrl Pts',(12.8511804955068,-21.8345236078362,10.6267982673828));
#3336=CARTESIAN_POINT('Ctrl Pts',(12.859607006239,-21.8293765987974,10.6301317073696));
#3337=CARTESIAN_POINT('Ctrl Pts',(12.868049712766,-21.8242127447226,10.6334241681385));
#3338=CARTESIAN_POINT('Ctrl Pts',(12.8765086024564,-21.8190319559177,10.6366759443615));
#3339=CARTESIAN_POINT('Ctrl Pts',(12.8891948705386,-21.8112620383444,10.6415528143075));
#3340=CARTESIAN_POINT('Ctrl Pts',(12.9019053570532,-21.8034611887162,10.6463323512008));
#3341=CARTESIAN_POINT('Ctrl Pts',(12.9146386316373,-21.795630175171,10.651015161608));
#3342=CARTESIAN_POINT('Ctrl Pts',(12.9942340360604,-21.746678690927,10.6802873009727));
#3343=CARTESIAN_POINT('Ctrl Pts',(13.0744224147356,-21.6967320875808,10.7056692046081));
#3344=CARTESIAN_POINT('Ctrl Pts',(13.1548538448886,-21.6459882335286,10.7273671902694));
#3345=CARTESIAN_POINT('Ctrl Pts',(13.2388534447166,-21.5929932361003,10.7500277610086));
#3346=CARTESIAN_POINT('Ctrl Pts',(13.3231191618346,-21.5391281662657,10.7686703568424));
#3347=CARTESIAN_POINT('Ctrl Pts',(13.4072614967408,-21.484603954202,10.7834772635727));
#3348=CARTESIAN_POINT('Ctrl Pts',(13.4130514411062,-21.4808520716953,10.7844961462349));
#3349=CARTESIAN_POINT('Ctrl Pts',(13.4188408009164,-21.4770970646164,10.7854968469273));
#3350=CARTESIAN_POINT('Ctrl Pts',(13.4246294487431,-21.4733390003325,10.7864794162807));
#3351=CARTESIAN_POINT('Ctrl Pts',(13.4287253539447,-21.4706798862338,10.7871746582519));
#3352=CARTESIAN_POINT('Ctrl Pts',(13.4328216858398,-21.4680187661573,10.787860821789));
#3353=CARTESIAN_POINT('Ctrl Pts',(13.4369184597887,-21.4653556269002,10.7885378964074));
#3354=CARTESIAN_POINT('Ctrl Pts',(13.6020805126736,-21.3579907704773,10.8158342606539));
#3355=CARTESIAN_POINT('Ctrl Pts',(13.7675778585373,-21.2475934372143,10.8282692659692));
#3356=CARTESIAN_POINT('Ctrl Pts',(13.9333933432409,-21.1339999064115,10.8252508255255));
#3357=CARTESIAN_POINT('Ctrl Pts',(13.9428637410279,-21.1275121171398,10.825078430096));
#3358=CARTESIAN_POINT('Ctrl Pts',(13.95233518766,-21.1210138934288,10.824855621802));
#3359=CARTESIAN_POINT('Ctrl Pts',(13.9618076839558,-21.114505201638,10.8245822888902));
#3360=CARTESIAN_POINT('',(14.1811797478497,-20.9620151523481,10.8247076070971));
#3361=CARTESIAN_POINT('Origin',(13.0496247635899,-19.5734519679384,17.2150208669313));
#3362=CARTESIAN_POINT('',(14.3737634795775,-20.8252084417572,3.46201999992051));
#3363=CARTESIAN_POINT('Ctrl Pts',(14.1811797478497,-20.9620151523481,10.8247076070971));
#3364=CARTESIAN_POINT('Ctrl Pts',(14.3690100907354,-20.8299351952479,10.8292653513134));
#3365=CARTESIAN_POINT('Ctrl Pts',(14.5531126198637,-20.6965525581346,10.8182870097648));
#3366=CARTESIAN_POINT('Ctrl Pts',(14.7335497530648,-20.562061515588,10.7913303057708));
#3367=CARTESIAN_POINT('Ctrl Pts',(14.9091090360745,-20.4312062388397,10.7651023362751));
#3368=CARTESIAN_POINT('Ctrl Pts',(15.0811984191812,-20.2993015669817,10.7237483556677));
#3369=CARTESIAN_POINT('Ctrl Pts',(15.2498685375013,-20.1665204423099,10.6668123437371));
#3370=CARTESIAN_POINT('Ctrl Pts',(15.3011411099868,-20.1261574550348,10.6495048572195));
#3371=CARTESIAN_POINT('Ctrl Pts',(15.3520976773653,-20.0857134426742,10.6307571630434));
#3372=CARTESIAN_POINT('Ctrl Pts',(15.4027395305366,-20.0451931725899,10.6105554973265));
#3373=CARTESIAN_POINT('Ctrl Pts',(15.407144192581,-20.0416688525959,10.6087984227994));
#3374=CARTESIAN_POINT('Ctrl Pts',(15.4115463030041,-20.038144092344,10.6070303911211));
#3375=CARTESIAN_POINT('Ctrl Pts',(15.4159458694616,-20.0346188900563,10.6052513929272));
#3376=CARTESIAN_POINT('Ctrl Pts',(15.5207431601729,-19.9506488778899,10.5628758105359));
#3377=CARTESIAN_POINT('Ctrl Pts',(15.6225306972204,-19.8676857520426,10.5150540341119));
#3378=CARTESIAN_POINT('Ctrl Pts',(15.7214053496327,-19.7858335666496,10.4615292141712));
#3379=CARTESIAN_POINT('Ctrl Pts',(15.8014213739942,-19.7195932684473,10.4182133269157));
#3380=CARTESIAN_POINT('Ctrl Pts',(15.8795292840717,-19.6540806055219,10.3711617129941));
#3381=CARTESIAN_POINT('Ctrl Pts',(15.9557694118293,-19.5893554196037,10.3202162100473));
#3382=CARTESIAN_POINT('Ctrl Pts',(16.1059270113739,-19.4618769009623,10.2198772592207));
#3383=CARTESIAN_POINT('Ctrl Pts',(16.2486841463382,-19.3375823900254,10.1045615569314));
#3384=CARTESIAN_POINT('Ctrl Pts',(16.3839415053151,-19.2172897698662,9.97339320100751));
#3385=CARTESIAN_POINT('Ctrl Pts',(16.4057819226607,-19.1978657544356,9.95221304742779));
#3386=CARTESIAN_POINT('Ctrl Pts',(16.4274268623019,-19.1785460563931,9.93061964191638));
#3387=CARTESIAN_POINT('Ctrl Pts',(16.4488759847387,-19.1593340860973,9.90860939358693));
#3388=CARTESIAN_POINT('Ctrl Pts',(16.4551324781365,-19.1537301474901,9.90218922540703));
#3389=CARTESIAN_POINT('Ctrl Pts',(16.4613722651496,-19.1481354156148,9.89573339941115));
#3390=CARTESIAN_POINT('Ctrl Pts',(16.4675953499642,-19.1425499641701,9.88924181873406));
#3391=CARTESIAN_POINT('Ctrl Pts',(16.5857360306597,-19.0365142832625,9.76600394188874));
#3392=CARTESIAN_POINT('Ctrl Pts',(16.6944712357203,-18.9368762187064,9.63291475689633));
#3393=CARTESIAN_POINT('Ctrl Pts',(16.7940923908424,-18.8441782054678,9.48975593612371));
#3394=CARTESIAN_POINT('Ctrl Pts',(16.8186270050443,-18.8213486168197,9.45449890228441));
#3395=CARTESIAN_POINT('Ctrl Pts',(16.8426087668089,-18.7989400163253,9.41863087816772));
#3396=CARTESIAN_POINT('Ctrl Pts',(16.866041918479,-18.7769606194377,9.38214812576069));
#3397=CARTESIAN_POINT('Ctrl Pts',(16.8717719047474,-18.7715861122384,9.37322718873659));
#3398=CARTESIAN_POINT('Ctrl Pts',(16.8774682868557,-18.7662380199951,9.36427059520011));
#3399=CARTESIAN_POINT('Ctrl Pts',(16.8831312327058,-18.760916367481,9.35527817243186));
#3400=CARTESIAN_POINT('Ctrl Pts',(16.9341489530398,-18.7129733733462,9.27426505274868));
#3401=CARTESIAN_POINT('Ctrl Pts',(16.9825904794799,-18.66703944994,9.19001329088269));
#3402=CARTESIAN_POINT('Ctrl Pts',(17.0282383814363,-18.623440047252,9.1026676717403));
#3403=CARTESIAN_POINT('Ctrl Pts',(17.0723239725522,-18.5813328450055,9.01831147821881));
#3404=CARTESIAN_POINT('Ctrl Pts',(17.1138041757529,-18.5414026255,8.93106900310318));
#3405=CARTESIAN_POINT('Ctrl Pts',(17.1524528923058,-18.5039693354026,8.84104395872837));
#3406=CARTESIAN_POINT('Ctrl Pts',(17.1651566914297,-18.4916650458852,8.8114528058555));
#3407=CARTESIAN_POINT('Ctrl Pts',(17.1775543002831,-18.47963078332,8.78156083082805));
#3408=CARTESIAN_POINT('Ctrl Pts',(17.1896368607264,-18.4678787046407,8.7513712107734));
#3409=CARTESIAN_POINT('Ctrl Pts',(17.1941528484982,-18.463486238006,8.74008751344449));
#3410=CARTESIAN_POINT('Ctrl Pts',(17.198622495118,-18.4591354578701,8.72876801465676));
#3411=CARTESIAN_POINT('Ctrl Pts',(17.2030454585933,-18.454826891962,8.71741301061019));
#3412=CARTESIAN_POINT('Ctrl Pts',(17.2406248997215,-18.4182194228303,8.62093590686238));
#3413=CARTESIAN_POINT('Ctrl Pts',(17.2745100097474,-18.3849884134118,8.52292493484363));
#3414=CARTESIAN_POINT('Ctrl Pts',(17.304783110349,-18.3551576382152,8.42325082199059));
#3415=CARTESIAN_POINT('Ctrl Pts',(17.334831990708,-18.3255478071413,8.32431495376136));
#3416=CARTESIAN_POINT('Ctrl Pts',(17.3613221027208,-18.2992879193156,8.22374050327464));
#3417=CARTESIAN_POINT('Ctrl Pts',(17.3842986579069,-18.2764340630689,8.12138331461876));
#3418=CARTESIAN_POINT('Ctrl Pts',(17.3904256605497,-18.2703397797226,8.09408841508603));
#3419=CARTESIAN_POINT('Ctrl Pts',(17.3963026240182,-18.2644878839639,8.06666664737291));
#3420=CARTESIAN_POINT('Ctrl Pts',(17.4019299856599,-18.2588798539634,8.03911506047852));
#3421=CARTESIAN_POINT('Ctrl Pts',(17.4044908050681,-18.2563278317224,8.02657727759915));
#3422=CARTESIAN_POINT('Ctrl Pts',(17.4069997061459,-18.253826539185,8.01401328018845));
#3423=CARTESIAN_POINT('Ctrl Pts',(17.4094566619878,-18.2513761844188,8.00142315273524));
#3424=CARTESIAN_POINT('Ctrl Pts',(17.4327064363983,-18.2281888749171,7.88228481980634));
#3425=CARTESIAN_POINT('Ctrl Pts',(17.4512343255061,-18.2096340721954,7.76002060960754));
#3426=CARTESIAN_POINT('Ctrl Pts',(17.4647695592512,-18.1960501340801,7.63656407310421));
#3427=CARTESIAN_POINT('Ctrl Pts',(17.4780069671354,-18.1827650935043,7.51582404301334));
#3428=CARTESIAN_POINT('Ctrl Pts',(17.4864688602338,-18.1742348068829,7.39394566753982));
#3429=CARTESIAN_POINT('Ctrl Pts',(17.489935461658,-18.1707423711634,7.27274699414004));
#3430=CARTESIAN_POINT('Ctrl Pts',(17.4903066304123,-18.170368436333,7.25977026127626));
#3431=CARTESIAN_POINT('Ctrl Pts',(17.4906208592534,-18.1700519268035,7.2467993056778));
#3432=CARTESIAN_POINT('Ctrl Pts',(17.490877840792,-18.169793227704,7.23383627778495));
#3433=CARTESIAN_POINT('Ctrl Pts',(17.4938227393217,-18.1668286466602,7.08528552196454));
#3434=CARTESIAN_POINT('Ctrl Pts',(17.4895707277432,-18.1711357612067,6.93698157439917));
#3435=CARTESIAN_POINT('Ctrl Pts',(17.4779506636901,-18.1828124505408,6.78903626079616));
#3436=CARTESIAN_POINT('Ctrl Pts',(17.4704073448001,-18.190392528484,6.69299559581384));
#3437=CARTESIAN_POINT('Ctrl Pts',(17.4597596917772,-18.2010775759676,6.59710631956129));
#3438=CARTESIAN_POINT('Ctrl Pts',(17.4459690188902,-18.2148861753938,6.50140174776156));
#3439=CARTESIAN_POINT('Ctrl Pts',(17.4441363720486,-18.2167212044988,6.48868353722322));
#3440=CARTESIAN_POINT('Ctrl Pts',(17.4422482559929,-18.2186113589158,6.4759688793815));
#3441=CARTESIAN_POINT('Ctrl Pts',(17.4403046065236,-18.2205566556292,6.46325778899675));
#3442=CARTESIAN_POINT('Ctrl Pts',(17.4074256211477,-18.2534635059673,6.24823560445137));
#3443=CARTESIAN_POINT('Ctrl Pts',(17.3598060667479,-18.300978311456,6.04143035415918));
#3444=CARTESIAN_POINT('Ctrl Pts',(17.2981679372396,-18.3616657961901,5.84224506660913));
#3445=CARTESIAN_POINT('Ctrl Pts',(17.2901069098418,-18.369602498375,5.81619563790341));
#3446=CARTESIAN_POINT('Ctrl Pts',(17.2818060855594,-18.3777645433985,5.7902764884945));
#3447=CARTESIAN_POINT('Ctrl Pts',(17.2732670484488,-18.3861487642814,5.7644862422248));
#3448=CARTESIAN_POINT('Ctrl Pts',(17.2693649599398,-18.3899801063333,5.7527008591294));
#3449=CARTESIAN_POINT('Ctrl Pts',(17.2654127773943,-18.3938581872368,5.74094175808614));
#3450=CARTESIAN_POINT('Ctrl Pts',(17.2614106664097,-18.3977826895098,5.72920894340119));
#3451=CARTESIAN_POINT('Ctrl Pts',(17.2220589828591,-18.4363712674212,5.61384332450176));
#3452=CARTESIAN_POINT('Ctrl Pts',(17.1776273427083,-18.4796797674305,5.50088010669503));
#3453=CARTESIAN_POINT('Ctrl Pts',(17.1287976226377,-18.5268484598695,5.39163148136779));
#3454=CARTESIAN_POINT('Ctrl Pts',(17.0837176803871,-18.5703949296856,5.29077237929682));
#3455=CARTESIAN_POINT('Ctrl Pts',(17.0348900874288,-18.6172304937332,5.19308000074659));
#3456=CARTESIAN_POINT('Ctrl Pts',(16.9828717170843,-18.666662767658,5.09955694731383));
#3457=CARTESIAN_POINT('Ctrl Pts',(16.9768383531997,-18.6723961824931,5.08870965222899));
#3458=CARTESIAN_POINT('Ctrl Pts',(16.9707615808699,-18.6781649955721,5.07791699143977));
#3459=CARTESIAN_POINT('Ctrl Pts',(16.9646421076636,-18.6839682808525,5.06718032074121));
#3460=CARTESIAN_POINT('Ctrl Pts',(16.9049050417267,-18.7406187838873,4.96237110206557));
#3461=CARTESIAN_POINT('Ctrl Pts',(16.8406376946347,-18.8009943782723,4.86193232510927));
#3462=CARTESIAN_POINT('Ctrl Pts',(16.7721303316046,-18.8645827055395,4.76607638328973));
#3463=CARTESIAN_POINT('Ctrl Pts',(16.7149433991705,-18.9176634433492,4.68606006057938));
#3464=CARTESIAN_POINT('Ctrl Pts',(16.6548012242575,-18.9729835764485,4.6092377575666));
#3465=CARTESIAN_POINT('Ctrl Pts',(16.5918587299117,-19.030254325231,4.53575513843052));
#3466=CARTESIAN_POINT('Ctrl Pts',(16.5833894969088,-19.0379603959982,4.52586767798595));
#3467=CARTESIAN_POINT('Ctrl Pts',(16.5748730917638,-19.0456985664666,4.51604437773901));
#3468=CARTESIAN_POINT('Ctrl Pts',(16.5663099391534,-19.0534681116229,4.5062853698887));
#3469=CARTESIAN_POINT('Ctrl Pts',(16.4967471094933,-19.1165840656219,4.42700800188769));
#3470=CARTESIAN_POINT('Ctrl Pts',(16.4247906229999,-19.1811487225892,4.35232204367641));
#3471=CARTESIAN_POINT('Ctrl Pts',(16.3503627231777,-19.24709925534,4.28197355900989));
#3472=CARTESIAN_POINT('Ctrl Pts',(16.2759348233555,-19.3130497880909,4.21162507434337));
#3473=CARTESIAN_POINT('Ctrl Pts',(16.1990355279086,-19.3803864145371,4.14561428891107));
#3474=CARTESIAN_POINT('Ctrl Pts',(16.1195613570502,-19.4490623577722,4.08373219353781));
#3475=CARTESIAN_POINT('Ctrl Pts',(16.1085125290729,-19.4586099714785,4.07512908866401));
#3476=CARTESIAN_POINT('Ctrl Pts',(16.0974144013585,-19.4681830542809,4.06660682074169));
#3477=CARTESIAN_POINT('Ctrl Pts',(16.0862670904411,-19.477781133554,4.05816510149611));
#3478=CARTESIAN_POINT('Ctrl Pts',(15.9932047241664,-19.5579098727154,3.98769013455207));
#3479=CARTESIAN_POINT('Ctrl Pts',(15.896274091498,-19.6401246196127,3.92265561720647));
#3480=CARTESIAN_POINT('Ctrl Pts',(15.7966626321453,-19.7232583014357,3.86425199524932));
#3481=CARTESIAN_POINT('Ctrl Pts',(15.7259903068514,-19.7822399752598,3.82281580109932));
#3482=CARTESIAN_POINT('Ctrl Pts',(15.6539688596013,-19.8416841316625,3.78471656708949));
#3483=CARTESIAN_POINT('Ctrl Pts',(15.5810209329881,-19.9011781006838,3.7503637954779));
#3484=CARTESIAN_POINT('Ctrl Pts',(15.5692657588793,-19.9107652403976,3.74482802729143));
#3485=CARTESIAN_POINT('Ctrl Pts',(15.5574797112619,-19.9203592388039,3.73939841185111));
#3486=CARTESIAN_POINT('Ctrl Pts',(15.5456630611877,-19.9299595219693,3.73407282523716));
#3487=CARTESIAN_POINT('Ctrl Pts',(15.5433167168993,-19.9318657787706,3.73301536312604));
#3488=CARTESIAN_POINT('Ctrl Pts',(15.5409694036814,-19.9337720902646,3.73196171704243));
#3489=CARTESIAN_POINT('Ctrl Pts',(15.5386211384483,-19.9356784403392,3.73091189995217));
#3490=CARTESIAN_POINT('Ctrl Pts',(15.4966206874481,-19.9697749136717,3.71213514908251));
#3491=CARTESIAN_POINT('Ctrl Pts',(15.4542185452797,-20.0039663317174,3.69468535912485));
#3492=CARTESIAN_POINT('Ctrl Pts',(15.4114590566589,-20.0382099925955,3.67843668171953));
#3493=CARTESIAN_POINT('Ctrl Pts',(15.3437337686453,-20.0924473530133,3.65270095866459));
#3494=CARTESIAN_POINT('Ctrl Pts',(15.2750868934375,-20.1468362080656,3.63000688325607));
#3495=CARTESIAN_POINT('Ctrl Pts',(15.2055776868639,-20.201300184961,3.61002550787912));
#3496=CARTESIAN_POINT('Ctrl Pts',(15.1708230835771,-20.2285321734087,3.60003482019065));
#3497=CARTESIAN_POINT('Ctrl Pts',(15.1358567427255,-20.255779897649,3.59070238059228));
#3498=CARTESIAN_POINT('Ctrl Pts',(15.1006876969589,-20.2830324946281,3.58196928565482));
#3499=CARTESIAN_POINT('Ctrl Pts',(15.0655186511922,-20.3102850916073,3.57323619071735));
#3500=CARTESIAN_POINT('Ctrl Pts',(15.0301467858439,-20.3375426572115,3.56510241099973));
#3501=CARTESIAN_POINT('Ctrl Pts',(14.9945788744303,-20.3647959778196,3.55752239334313));
#3502=CARTESIAN_POINT('Ctrl Pts',(14.9772444722351,-20.3780781752218,3.55382819063389));
#3503=CARTESIAN_POINT('Ctrl Pts',(14.9598665827818,-20.3913570046423,3.55026039108524));
#3504=CARTESIAN_POINT('Ctrl Pts',(14.9424456992983,-20.4046316478909,3.54681369992634));
#3505=CARTESIAN_POINT('Ctrl Pts',(14.9090287379705,-20.4300952382133,3.54020221289848));
#3506=CARTESIAN_POINT('Ctrl Pts',(14.8754593315185,-20.4555375698017,3.53399921125004));
#3507=CARTESIAN_POINT('Ctrl Pts',(14.8417566280143,-20.480944229814,3.52814310952809));
#3508=CARTESIAN_POINT('Ctrl Pts',(14.7044658128747,-20.584440409657,3.50428778353485));
#3509=CARTESIAN_POINT('Ctrl Pts',(14.564970888943,-20.6873425071599,3.48602953964128));
#3510=CARTESIAN_POINT('Ctrl Pts',(14.4245227601212,-20.7886807255632,3.46837731268601));
#3511=CARTESIAN_POINT('Ctrl Pts',(14.4076158541326,-20.8008796473001,3.46625236773924));
#3512=CARTESIAN_POINT('Ctrl Pts',(14.3906951455983,-20.8130558426633,3.46413618327202));
#3513=CARTESIAN_POINT('Ctrl Pts',(14.3737628425565,-20.8252075540909,3.46201999985692));
#3514=CARTESIAN_POINT('',(9.01201687143273,-23.7427235623849,3.46202046019634));
#3515=CARTESIAN_POINT('Origin',(0.,-0.795020000000708,3.46202));
#3516=CARTESIAN_POINT('',(5.62904160413115,-24.7976749184589,1.70131860521385));
#3517=CARTESIAN_POINT('Ctrl Pts',(9.01201329192968,-23.7427250909615,3.46202));
#3518=CARTESIAN_POINT('Ctrl Pts',(7.91033625165477,-24.1753752444743,2.87759040223542));
#3519=CARTESIAN_POINT('Ctrl Pts',(6.77861551119448,-24.5280797685946,2.29143176152693));
#3520=CARTESIAN_POINT('Ctrl Pts',(5.62904160413115,-24.7976749184589,1.70131860521385));
#3521=CARTESIAN_POINT('Origin',(-2.71010306729182,4.39600174926809,4.60651147779328));
#3522=CARTESIAN_POINT('',(23.4615797920988,-8.36917514593003,13.49502));
#3523=CARTESIAN_POINT('Ctrl Pts',(-1.69845017462179,-28.2761843851633,7.07972669096488));
#3524=CARTESIAN_POINT('Ctrl Pts',(-2.42635461233011,-28.2311968685123,6.79857920945265));
#3525=CARTESIAN_POINT('Ctrl Pts',(-3.03651953559842,-28.1640249425999,6.3678095221881));
#3526=CARTESIAN_POINT('Ctrl Pts',(-3.88704578532209,-28.0562334267889,5.30058003521965));
#3527=CARTESIAN_POINT('Ctrl Pts',(-4.11129359510657,-28.0199422781726,4.68464357289546));
#3528=CARTESIAN_POINT('Ctrl Pts',(-4.11130541500494,-28.0199405094265,4.05816366239593));
#3529=CARTESIAN_POINT('Ctrl Pts',(-1.30674053296498,-21.9382668882758,7.07972669049713));
#3530=CARTESIAN_POINT('Ctrl Pts',(-1.86667703705406,-21.9036604873832,6.79862590413438));
#3531=CARTESIAN_POINT('Ctrl Pts',(-2.33621404546695,-21.8519745190677,6.3678095221881));
#3532=CARTESIAN_POINT('Ctrl Pts',(-2.99058538981306,-21.7690427116917,5.30058003521965));
#3533=CARTESIAN_POINT('Ctrl Pts',(-3.16311544494419,-21.741121306896,4.68464357629493));
#3534=CARTESIAN_POINT('Ctrl Pts',(-3.16312453884674,-21.7411199460718,4.05816366239589));
#3535=CARTESIAN_POINT('Ctrl Pts',(-1.30282343654841,-21.874887713307,7.07972669049245));
#3536=CARTESIAN_POINT('Ctrl Pts',(-1.8610802613013,-21.8403851235719,6.7986263710812));
#3537=CARTESIAN_POINT('Ctrl Pts',(-2.32921099056563,-21.7888540148324,6.3678095221881));
#3538=CARTESIAN_POINT('Ctrl Pts',(-2.98162078585797,-21.7061708045408,5.30058003521965));
#3539=CARTESIAN_POINT('Ctrl Pts',(-3.15363366344256,-21.6783330971833,4.68464357632892));
#3540=CARTESIAN_POINT('Ctrl Pts',(-3.15364273008515,-21.6783317404382,4.05816366239589));
#3541=CARTESIAN_POINT('',(-1.50199584228365,-25.0974206898356,7.07972388801277));
#3542=CARTESIAN_POINT('',(-1.50064324747959,-25.0755356510984,7.07972387463592));
#3543=CARTESIAN_POINT('Ctrl Pts',(-1.50199583966897,-25.0974206899836,7.07972387463592));
#3544=CARTESIAN_POINT('Ctrl Pts',(-1.6513409187909,-25.0881345764803,7.01449339587508));
#3545=CARTESIAN_POINT('Ctrl Pts',(-1.79830753544634,-25.077581596872,6.93964413292234));
#3546=CARTESIAN_POINT('Ctrl Pts',(-2.07883406547677,-25.0550386021317,6.77407932339462));
#3547=CARTESIAN_POINT('Ctrl Pts',(-2.21381196865991,-25.0429587951831,6.68275562720816));
#3548=CARTESIAN_POINT('Ctrl Pts',(-2.47246132220859,-25.0177903489307,6.48174059691345));
#3549=CARTESIAN_POINT('Ctrl Pts',(-2.59533271117068,-25.0047677070106,6.37245416574277));
#3550=CARTESIAN_POINT('Ctrl Pts',(-2.82217935789593,-24.9791973971507,6.14089166559733));
#3551=CARTESIAN_POINT('Ctrl Pts',(-2.92702759713738,-24.9665650901298,6.01797299812372));
#3552=CARTESIAN_POINT('Ctrl Pts',(-3.21454410507134,-24.9303235208992,5.62660466994818));
#3553=CARTESIAN_POINT('Ctrl Pts',(-3.37087336229478,-24.9082669132028,5.33113454017174));
#3554=CARTESIAN_POINT('Ctrl Pts',(-3.52721783467991,-24.8855327814893,4.87033243604288));
#3555=CARTESIAN_POINT('Ctrl Pts',(-3.56722153199685,-24.879548789435,4.712753463617));
#3556=CARTESIAN_POINT('Ctrl Pts',(-3.62151872550991,-24.8713738167034,4.38913125092133));
#3557=CARTESIAN_POINT('Ctrl Pts',(-3.63550425546487,-24.8692315201546,4.22140428383741));
#3558=CARTESIAN_POINT('Ctrl Pts',(-3.63550862643643,-24.8692308353066,4.058169938));
#3559=CARTESIAN_POINT('Ctrl Pts',(-9.05592879121873,25.2066969180871,3.76683445341031));
#3560=CARTESIAN_POINT('Ctrl Pts',(-7.58693463732356,25.7183210784776,3.1684396496402));
#3561=CARTESIAN_POINT('Ctrl Pts',(-6.0745969214471,26.1051306422669,2.5700829870691));
#3562=CARTESIAN_POINT('Ctrl Pts',(-4.54035290156839,26.3616426169192,1.97168818329899));
#3563=CARTESIAN_POINT('Ctrl Pts',(-4.38744498897184,26.3872074619451,1.9120501471277));
#3564=CARTESIAN_POINT('Ctrl Pts',(-4.2345370763753,26.412772306971,1.85241211095642));
#3565=CARTESIAN_POINT('Ctrl Pts',(-4.08162916377875,26.4383371519969,1.79277407478513));
#3566=CARTESIAN_POINT('Ctrl Pts',(-6.96736985406775,19.2099494279934,3.76683445338608));
#3567=CARTESIAN_POINT('Ctrl Pts',(-5.83717010702381,19.6035776089732,3.16844065256518));
#3568=CARTESIAN_POINT('Ctrl Pts',(-4.67361730927937,19.901178697286,2.57008198414412));
#3569=CARTESIAN_POINT('Ctrl Pts',(-3.49321628550481,20.0985312654265,1.97168818332322));
#3570=CARTESIAN_POINT('Ctrl Pts',(-3.37557355447011,20.1182000852811,1.91205024710922));
#3571=CARTESIAN_POINT('Ctrl Pts',(-3.2579308234354,20.1378689051356,1.85241231089522));
#3572=CARTESIAN_POINT('Ctrl Pts',(-3.1402880924007,20.1575377249902,1.79277437468122));
#3573=CARTESIAN_POINT('Ctrl Pts',(-3.16824658110445,20.1849979312205,1.80454821493991));
#3574=CARTESIAN_POINT('Ctrl Pts',(-3.278463283143,20.1674567913828,1.86027205259701));
#3575=CARTESIAN_POINT('Ctrl Pts',(-3.38868960754409,20.1499599102844,1.91599047486731));
#3576=CARTESIAN_POINT('Ctrl Pts',(-3.49892740855192,20.1325149324484,1.9717026367093));
#3577=CARTESIAN_POINT('Ctrl Pts',(-6.664986498322,18.5940324326451,3.76681999999998));
#3578=CARTESIAN_POINT('Ctrl Pts',(-8.68466145045402,22.8208163665706,3.76681999999998));
#3579=CARTESIAN_POINT('Ctrl Pts',(-5.58948812436747,19.1079354759259,3.16844754556976));
#3580=CARTESIAN_POINT('Ctrl Pts',(-7.60916307649949,23.3347194098514,3.16844754556976));
#3581=CARTESIAN_POINT('Ctrl Pts',(-4.5257557021862,19.6162164201224,2.57007509113953));
#3582=CARTESIAN_POINT('Ctrl Pts',(-6.54543065431823,23.8430003540479,2.57007509113953));
#3583=CARTESIAN_POINT('Ctrl Pts',(-3.48894877736549,20.1116316126167,1.97170263670931));
#3584=CARTESIAN_POINT('Ctrl Pts',(-5.50862372949752,24.3384155465422,1.97170263670931));
#3585=CARTESIAN_POINT('',(-4.91106003239731,23.0878318168514,1.9717026367093));
#3586=CARTESIAN_POINT('',(-1.74537139033337,16.4626657830988,1.9717026367093));
#3587=CARTESIAN_POINT('',(-8.33758829548274,22.0956994274912,3.76655157978458));
#3588=CARTESIAN_POINT('Ctrl Pts',(-4.91106003239731,23.0878318168514,1.97170263670931));
#3589=CARTESIAN_POINT('Ctrl Pts',(-5.38341791433182,22.987745439257,2.21611189416952));
#3590=CARTESIAN_POINT('Ctrl Pts',(-5.85315209098412,22.8735664031751,2.45986215161059));
#3591=CARTESIAN_POINT('Ctrl Pts',(-6.31933854072844,22.7455015710084,2.70309624369028));
#3592=CARTESIAN_POINT('Ctrl Pts',(-6.82771237791597,22.605847554524,2.96834172389074));
#3593=CARTESIAN_POINT('Ctrl Pts',(-7.33186767099069,22.4496806852711,3.23297339127993));
#3594=CARTESIAN_POINT('Ctrl Pts',(-7.83066296282858,22.2772420767026,3.4971764728338));
#3595=CARTESIAN_POINT('Ctrl Pts',(-8.00027183030891,22.2186065651255,3.58701530287177));
#3596=CARTESIAN_POINT('Ctrl Pts',(-8.1692613697684,22.1580894286198,3.67680457759587));
#3597=CARTESIAN_POINT('Ctrl Pts',(-8.33758787641159,22.0956995861816,3.76655157954584));
#3598=CARTESIAN_POINT('',(-8.3325530867669,22.0839225544933,3.76682000000004));
#3599=CARTESIAN_POINT('Origin',(-8.26429893342128,22.1147484637127,3.72919561266376));
#3600=CARTESIAN_POINT('',(-4.92140911128988,14.9450666031272,3.76682000000004));
#3601=CARTESIAN_POINT('Origin',(0.,-0.795020000000708,3.76682));
#3602=CARTESIAN_POINT('',(-13.7388815250974,19.3077207688721,3.76679663143823));
#3603=CARTESIAN_POINT('Origin',(0.,-0.795020000000708,3.76682));
#3604=CARTESIAN_POINT('',(-13.9108642592122,19.5593753011965,3.76682));
#3605=CARTESIAN_POINT('Ctrl Pts',(-13.1749596486985,23.3818194794532,9.76677454530297));
#3606=CARTESIAN_POINT('Ctrl Pts',(-13.259941358233,23.335509426334,9.81729513990537));
#3607=CARTESIAN_POINT('Ctrl Pts',(-13.3342627066299,23.2944362659584,9.86121186998523));
#3608=CARTESIAN_POINT('Ctrl Pts',(-13.429978799191,23.2411221957432,9.91717591006209));
#3609=CARTESIAN_POINT('Ctrl Pts',(-13.4592526669214,23.2247339954694,9.93417692414867));
#3610=CARTESIAN_POINT('Ctrl Pts',(-13.4992492956013,23.2022638309653,9.95720353421622));
#3611=CARTESIAN_POINT('Ctrl Pts',(-13.5119291025495,23.1951257185571,9.96446658572835));
#3612=CARTESIAN_POINT('Ctrl Pts',(-13.5299727787804,23.1849510851143,9.97474243523096));
#3613=CARTESIAN_POINT('Ctrl Pts',(-13.5358246625625,23.1816482915178,9.97806459710424));
#3614=CARTESIAN_POINT('Ctrl Pts',(-13.547203477133,23.1752209167339,9.98450267826226));
#3615=CARTESIAN_POINT('Ctrl Pts',(-13.5491753781411,23.1741076553746,9.98562208293211));
#3616=CARTESIAN_POINT('Ctrl Pts',(-13.6294524261685,23.1286895215185,10.0307058963805));
#3617=CARTESIAN_POINT('Ctrl Pts',(-13.6977309656595,23.0896397056485,10.0675456302679));
#3618=CARTESIAN_POINT('Ctrl Pts',(-13.7955904839567,23.0331614378373,10.1179530806656));
#3619=CARTESIAN_POINT('Ctrl Pts',(-13.8274505725277,23.0146846482787,10.1339468723926));
#3620=CARTESIAN_POINT('Ctrl Pts',(-13.8896607905842,22.9784473090921,10.1643170723688));
#3621=CARTESIAN_POINT('Ctrl Pts',(-13.9155221624091,22.9633245384643,10.1766359573083));
#3622=CARTESIAN_POINT('Ctrl Pts',(-14.0859647592705,22.8631654455302,10.254762156408));
#3623=CARTESIAN_POINT('Ctrl Pts',(-14.2223136255998,22.7814755215715,10.3071867613933));
#3624=CARTESIAN_POINT('Ctrl Pts',(-14.4986125551218,22.6125766284467,10.3930437018867));
#3625=CARTESIAN_POINT('Ctrl Pts',(-14.6460695797884,22.5206598961388,10.428860804072));
#3626=CARTESIAN_POINT('Ctrl Pts',(-15.0781305935084,22.245503508507,10.5080910052177));
#3627=CARTESIAN_POINT('Ctrl Pts',(-15.3711229514189,22.0512661593124,10.5296994804993));
#3628=CARTESIAN_POINT('Ctrl Pts',(-15.952878706597,21.6489073085935,10.5109059963977));
#3629=CARTESIAN_POINT('Ctrl Pts',(-16.2299496413641,21.4491324631771,10.4706499591403));
#3630=CARTESIAN_POINT('Ctrl Pts',(-17.042434492199,20.8408847965259,10.2515120557622));
#3631=CARTESIAN_POINT('Ctrl Pts',(-17.5252866595423,20.447063897228,9.98117431740586));
#3632=CARTESIAN_POINT('Ctrl Pts',(-18.3036800396636,19.7801372971296,9.24426858854157));
#3633=CARTESIAN_POINT('Ctrl Pts',(-18.5918154294821,19.5150494949006,8.78519544209718));
#3634=CARTESIAN_POINT('Ctrl Pts',(-18.9363000425094,19.1942537374743,7.76454936406037));
#3635=CARTESIAN_POINT('Ctrl Pts',(-18.9882056294554,19.1437958033934,7.21887623422571));
#3636=CARTESIAN_POINT('Ctrl Pts',(-18.8488301119966,19.2756036095748,6.14864267870597));
#3637=CARTESIAN_POINT('Ctrl Pts',(-18.6573962605696,19.4574738493475,5.63539527245361));
#3638=CARTESIAN_POINT('Ctrl Pts',(-18.2062861233124,19.8609955378888,4.97596739913401));
#3639=CARTESIAN_POINT('Ctrl Pts',(-18.0303770111283,20.0154406454726,4.77694415255583));
#3640=CARTESIAN_POINT('Ctrl Pts',(-17.726563405481,20.2735760237384,4.51019657087183));
#3641=CARTESIAN_POINT('Ctrl Pts',(-17.6203239176119,20.3625823006149,4.42775183990807));
#3642=CARTESIAN_POINT('Ctrl Pts',(-17.397601030854,20.5461005995322,4.27580463717571));
#3643=CARTESIAN_POINT('Ctrl Pts',(-17.2856782615406,20.6369782459066,4.20866299320612));
#3644=CARTESIAN_POINT('Ctrl Pts',(-17.0330247737957,20.8383174408412,4.077878653266));
#3645=CARTESIAN_POINT('Ctrl Pts',(-16.9050856099704,20.9384543173435,4.02193264410848));
#3646=CARTESIAN_POINT('Ctrl Pts',(-16.7107427052864,21.0877787538948,3.952182871591));
#3647=CARTESIAN_POINT('Ctrl Pts',(-16.6455560641941,21.1374067348078,3.93129448762164));
#3648=CARTESIAN_POINT('Ctrl Pts',(-16.5471658388911,21.2116180715274,3.9035042219723));
#3649=CARTESIAN_POINT('Ctrl Pts',(-16.5142673878319,21.2363167435313,3.89483118513997));
#3650=CARTESIAN_POINT('Ctrl Pts',(-16.448266790739,21.2856354622899,3.87866588157688));
#3651=CARTESIAN_POINT('Ctrl Pts',(-16.4122865273883,21.3123860789637,3.8705753631418));
#3652=CARTESIAN_POINT('Ctrl Pts',(-16.3213085004048,21.3797339409996,3.85166447321481));
#3653=CARTESIAN_POINT('Ctrl Pts',(-16.2562638174314,21.4275001211001,3.84016335154367));
#3654=CARTESIAN_POINT('Ctrl Pts',(-16.1519890247891,21.5032809604258,3.82457087645725));
#3655=CARTESIAN_POINT('Ctrl Pts',(-16.1161126632699,21.5292295878365,3.81964991933183));
#3656=CARTESIAN_POINT('Ctrl Pts',(-16.060604948763,21.5691615669287,3.81268328549876));
#3657=CARTESIAN_POINT('Ctrl Pts',(-16.0418201739318,21.5826403838171,3.81043020786359));
#3658=CARTESIAN_POINT('Ctrl Pts',(-16.0132176332627,21.6031077663178,3.80715429187459));
#3659=CARTESIAN_POINT('Ctrl Pts',(-16.0036125561568,21.6099717523466,3.80607960328889));
#3660=CARTESIAN_POINT('Ctrl Pts',(-15.9842602569215,21.6237822496586,3.80396479293874));
#3661=CARTESIAN_POINT('Ctrl Pts',(-15.9705808846397,21.6335271523375,3.80251503982525));
#3662=CARTESIAN_POINT('Ctrl Pts',(-15.8704962934174,21.7047543049321,3.79208873753554));
#3663=CARTESIAN_POINT('Ctrl Pts',(-15.7281088939858,21.8054239262467,3.78039252020468));
#3664=CARTESIAN_POINT('Ctrl Pts',(-15.5356342729599,21.9369662022179,3.76681259706845));
#3665=CARTESIAN_POINT('Ctrl Pts',(-10.1364541946738,17.8059801161045,9.76677454531144));
#3666=CARTESIAN_POINT('Ctrl Pts',(-10.2018367892556,17.7703504324381,9.81729513048682));
#3667=CARTESIAN_POINT('Ctrl Pts',(-10.2590176174625,17.7387498577575,9.86121186998523));
#3668=CARTESIAN_POINT('Ctrl Pts',(-10.3326589654293,17.6977314679425,9.91717591006209));
#3669=CARTESIAN_POINT('Ctrl Pts',(-10.3551814799008,17.6851228341525,9.93417692414867));
#3670=CARTESIAN_POINT('Ctrl Pts',(-10.3859537938482,17.6678349031595,9.95720353421622));
#3671=CARTESIAN_POINT('Ctrl Pts',(-10.3957092910759,17.6623430343879,9.96446658572835));
#3672=CARTESIAN_POINT('Ctrl Pts',(-10.4095916028624,17.6545149492483,9.97474243523096));
#3673=CARTESIAN_POINT('Ctrl Pts',(-10.4140938824512,17.6519738700421,9.97806459710424));
#3674=CARTESIAN_POINT('Ctrl Pts',(-10.4228484316687,17.6470288233911,9.98450267826226));
#3675=CARTESIAN_POINT('Ctrl Pts',(-10.4243655584591,17.6461723105002,9.98562208293211));
#3676=CARTESIAN_POINT('Ctrl Pts',(-10.4861285271444,17.6112288385113,10.0307058963805));
#3677=CARTESIAN_POINT('Ctrl Pts',(-10.5386601709963,17.5811849764858,10.0675456302679));
#3678=CARTESIAN_POINT('Ctrl Pts',(-10.6139506121955,17.5377321394429,10.1179530806656));
#3679=CARTESIAN_POINT('Ctrl Pts',(-10.6384628943617,17.5235166020888,10.1339468723926));
#3680=CARTESIAN_POINT('Ctrl Pts',(-10.6863257374052,17.4956365828253,10.1643170723688));
#3681=CARTESIAN_POINT('Ctrl Pts',(-10.7062227707096,17.4840015360508,10.1766359573083));
#3682=CARTESIAN_POINT('Ctrl Pts',(-10.8373566505827,17.4069418649188,10.254762156408));
#3683=CARTESIAN_POINT('Ctrl Pts',(-10.9422597451571,17.3440918680724,10.3071867613933));
#3684=CARTESIAN_POINT('Ctrl Pts',(-11.1548365968372,17.2141456717015,10.3930437018867));
#3685=CARTESIAN_POINT('Ctrl Pts',(-11.268286005114,17.1434274477671,10.428860804072));
#3686=CARTESIAN_POINT('Ctrl Pts',(-11.6007019510941,16.9317296366187,10.5080910052177));
#3687=CARTESIAN_POINT('Ctrl Pts',(-11.8261222707411,16.7822887240464,10.5296994804993));
#3688=CARTESIAN_POINT('Ctrl Pts',(-12.2737092631936,16.472724811224,10.5109059963977));
#3689=CARTESIAN_POINT('Ctrl Pts',(-12.4868800746289,16.3190235002671,10.4706499591403));
#3690=CARTESIAN_POINT('Ctrl Pts',(-13.111983732928,15.8510543545225,10.2515120557622));
#3691=CARTESIAN_POINT('Ctrl Pts',(-13.4834770055888,15.5480593083838,9.98117431740586));
#3692=CARTESIAN_POINT('Ctrl Pts',(-14.082351617232,15.0349441935479,9.24426858854157));
#3693=CARTESIAN_POINT('Ctrl Pts',(-14.3040351182546,14.8309928770728,8.78519544209718));
#3694=CARTESIAN_POINT('Ctrl Pts',(-14.5690721729269,14.5841813810456,7.76454936406037));
#3695=CARTESIAN_POINT('Ctrl Pts',(-14.6090069141751,14.5453604243819,7.21887623422571));
#3696=CARTESIAN_POINT('Ctrl Pts',(-14.5017751968682,14.6467697512779,6.14864267870597));
#3697=CARTESIAN_POINT('Ctrl Pts',(-14.3544912189253,14.7866957475606,5.63539527245361));
#3698=CARTESIAN_POINT('Ctrl Pts',(-14.0074193974562,15.0971543160508,4.97596739913401));
#3699=CARTESIAN_POINT('Ctrl Pts',(-13.8720797299641,15.2159801645055,4.77694415255583));
#3700=CARTESIAN_POINT('Ctrl Pts',(-13.6383338377962,15.4145824758281,4.51019657087183));
#3701=CARTESIAN_POINT('Ctrl Pts',(-13.5565960768342,15.4830614748272,4.42775183990807));
#3702=CARTESIAN_POINT('Ctrl Pts',(-13.3852391694947,15.6242554428134,4.27580463717571));
#3703=CARTESIAN_POINT('Ctrl Pts',(-13.2991288469786,15.694174222404,4.20866299320612));
#3704=CARTESIAN_POINT('Ctrl Pts',(-13.1047441525329,15.8490791011636,4.077878653266));
#3705=CARTESIAN_POINT('Ctrl Pts',(-13.0063112534274,15.9261216795796,4.02193264410848));
#3706=CARTESIAN_POINT('Ctrl Pts',(-12.856789129344,16.0410078235683,3.952182871591));
#3707=CARTESIAN_POINT('Ctrl Pts',(-12.8066363076917,16.0791902369276,3.93129448762164));
#3708=CARTESIAN_POINT('Ctrl Pts',(-12.730937555014,16.1362864129646,3.9035042219723));
#3709=CARTESIAN_POINT('Ctrl Pts',(-12.7056263851031,16.1552888967757,3.89483118513997));
#3710=CARTESIAN_POINT('Ctrl Pts',(-12.6548473279302,16.1932333722782,3.87866588157688));
#3711=CARTESIAN_POINT('Ctrl Pts',(-12.6271650957951,16.2138145662874,3.8705753631418));
#3712=CARTESIAN_POINT('Ctrl Pts',(-12.5571690861048,16.2656301723187,3.85166447321481));
#3713=CARTESIAN_POINT('Ctrl Pts',(-12.507125483153,16.3023801669717,3.84016335154367));
#3714=CARTESIAN_POINT('Ctrl Pts',(-12.4268993050499,16.3606838754566,3.82457087645725));
#3715=CARTESIAN_POINT('Ctrl Pts',(-12.3992970121467,16.380648040826,3.81964991933183));
#3716=CARTESIAN_POINT('Ctrl Pts',(-12.3565908923139,16.4113706151461,3.81268328549876));
#3717=CARTESIAN_POINT('Ctrl Pts',(-12.3421383995011,16.4217408488038,3.81043020786359));
#3718=CARTESIAN_POINT('Ctrl Pts',(-12.320132385739,16.4374878940119,3.80715429187459));
#3719=CARTESIAN_POINT('Ctrl Pts',(-12.3127425016926,16.4427688574326,3.80607960328889));
#3720=CARTESIAN_POINT('Ctrl Pts',(-12.2978533711001,16.4533942769512,3.80396479293874));
#3721=CARTESIAN_POINT('Ctrl Pts',(-12.2873288355992,16.4608917389754,3.80251503982525));
#3722=CARTESIAN_POINT('Ctrl Pts',(-12.2103264840499,16.5156919652336,3.79208873753554));
#3723=CARTESIAN_POINT('Ctrl Pts',(-12.1007775020621,16.5931444263333,3.78039251975217));
#3724=CARTESIAN_POINT('Ctrl Pts',(-11.9526927893464,16.6943494581619,3.76681259706871));
#3725=CARTESIAN_POINT('Ctrl Pts',(-10.1060691401336,17.750221722471,9.76677454531152));
#3726=CARTESIAN_POINT('Ctrl Pts',(-10.1712557435659,17.7146988424991,9.81729513039263));
#3727=CARTESIAN_POINT('Ctrl Pts',(-10.2282651665708,17.6831929936755,9.86121186998523));
#3728=CARTESIAN_POINT('Ctrl Pts',(-10.3016857670916,17.6422975606645,9.91717591006209));
#3729=CARTESIAN_POINT('Ctrl Pts',(-10.3241407680306,17.6297267225393,9.93417692414867));
#3730=CARTESIAN_POINT('Ctrl Pts',(-10.3548208388307,17.6124906138814,9.95720353421622));
#3731=CARTESIAN_POINT('Ctrl Pts',(-10.3645470929612,17.6070152075462,9.96446658572835));
#3732=CARTESIAN_POINT('Ctrl Pts',(-10.3783877911032,17.5992105878896,9.97474243523096));
#3733=CARTESIAN_POINT('Ctrl Pts',(-10.3828765746501,17.5966771258273,9.97806459710424));
#3734=CARTESIAN_POINT('Ctrl Pts',(-10.3916048812141,17.5917469024576,9.98450267826226));
#3735=CARTESIAN_POINT('Ctrl Pts',(-10.3931174602623,17.5908929570514,9.98562208293211));
#3736=CARTESIAN_POINT('Ctrl Pts',(-10.4546952881541,17.5560542316812,10.0307058963805));
#3737=CARTESIAN_POINT('Ctrl Pts',(-10.5070694630497,17.5261004291942,10.0675456302679));
#3738=CARTESIAN_POINT('Ctrl Pts',(-10.5821342134778,17.4827778464589,10.1179530806656));
#3739=CARTESIAN_POINT('Ctrl Pts',(-10.6065730175801,17.4686049216269,10.1339468723926));
#3740=CARTESIAN_POINT('Ctrl Pts',(-10.6542923868734,17.4408084755626,10.1643170723688));
#3741=CARTESIAN_POINT('Ctrl Pts',(-10.6741297767926,17.4292083060266,10.1766359573083));
#3742=CARTESIAN_POINT('Ctrl Pts',(-10.8048705694958,17.3523796291127,10.254762156408));
#3743=CARTESIAN_POINT('Ctrl Pts',(-10.9094592063526,17.2897180315374,10.3071867613933));
#3744=CARTESIAN_POINT('Ctrl Pts',(-11.1213988372544,17.160161362134,10.3930437018867));
#3745=CARTESIAN_POINT('Ctrl Pts',(-11.2345081693672,17.0896551232834,10.428860804072));
#3746=CARTESIAN_POINT('Ctrl Pts',(-11.5659276646699,16.8785918978998,10.5080910052177));
#3747=CARTESIAN_POINT('Ctrl Pts',(-11.7906722639344,16.7295989496938,10.5296994804993));
#3748=CARTESIAN_POINT('Ctrl Pts',(-12.2369175687596,16.4209629862503,10.5109059963977));
#3749=CARTESIAN_POINT('Ctrl Pts',(-12.4494493789615,16.267722410638,10.4706499591403));
#3750=CARTESIAN_POINT('Ctrl Pts',(-13.0726792253353,15.8011560501025,10.2515120557622));
#3751=CARTESIAN_POINT('Ctrl Pts',(-13.4430589090493,15.4990692624953,9.98117431740586));
#3752=CARTESIAN_POINT('Ctrl Pts',(-14.0401383330076,14.9874922625121,9.24426858854157));
#3753=CARTESIAN_POINT('Ctrl Pts',(-14.2611573151424,14.7841523108946,8.78519544209718));
#3754=CARTESIAN_POINT('Ctrl Pts',(-14.5253998942311,14.5380806574813,7.76454936406037));
#3755=CARTESIAN_POINT('Ctrl Pts',(-14.5652149270223,14.4993760705917,7.21887623422571));
#3756=CARTESIAN_POINT('Ctrl Pts',(-14.4583046477169,14.6004814126949,6.14864267870597));
#3757=CARTESIAN_POINT('Ctrl Pts',(-14.3114621685089,14.7399879665427,5.63539527245361));
#3758=CARTESIAN_POINT('Ctrl Pts',(-13.9654307301977,15.0495159038324,4.97596739913401));
#3759=CARTESIAN_POINT('Ctrl Pts',(-13.8304967571524,15.1679855596958,4.77694415255583));
#3760=CARTESIAN_POINT('Ctrl Pts',(-13.5974515421194,15.365992540349,4.51019657087183));
#3761=CARTESIAN_POINT('Ctrl Pts',(-13.5159587984264,15.4342662665693,4.42775183990807));
#3762=CARTESIAN_POINT('Ctrl Pts',(-13.3451155508811,15.5750369912462,4.27580463717571));
#3763=CARTESIAN_POINT('Ctrl Pts',(-13.259263352833,15.644746182169,4.20866299320612));
#3764=CARTESIAN_POINT('Ctrl Pts',(-13.0654613463202,15.7991867177669,4.077878653266));
#3765=CARTESIAN_POINT('Ctrl Pts',(-12.967323509862,15.875998353202,4.02193264410848));
#3766=CARTESIAN_POINT('Ctrl Pts',(-12.8182495935845,15.9905401142651,3.952182871591));
#3767=CARTESIAN_POINT('Ctrl Pts',(-12.7682471101267,16.0286080719488,3.93129448762164));
#3768=CARTESIAN_POINT('Ctrl Pts',(-12.6927752721752,16.085533096379,3.9035042219723));
#3769=CARTESIAN_POINT('Ctrl Pts',(-12.6675399750758,16.1044786183082,3.89483118513997));
#3770=CARTESIAN_POINT('Ctrl Pts',(-12.6169131333021,16.1423093513781,3.87866588157688));
#3771=CARTESIAN_POINT('Ctrl Pts',(-12.5893138814792,16.1628288511606,3.8705753631418));
#3772=CARTESIAN_POINT('Ctrl Pts',(-12.5195276919618,16.2144891346319,3.85166447321481));
#3773=CARTESIAN_POINT('Ctrl Pts',(-12.4696340998102,16.2511289674304,3.84016335154367));
#3774=CARTESIAN_POINT('Ctrl Pts',(-12.3896484078525,16.3092579046069,3.82457087645725));
#3775=CARTESIAN_POINT('Ctrl Pts',(-12.3621288556355,16.3291622253559,3.81964991933183));
#3776=CARTESIAN_POINT('Ctrl Pts',(-12.3195507517494,16.3597927056282,3.81268328549876));
#3777=CARTESIAN_POINT('Ctrl Pts',(-12.3051415817567,16.3701318534537,3.81043020786359));
#3778=CARTESIAN_POINT('Ctrl Pts',(-12.2832015332638,16.3858316952888,3.80715429187459));
#3779=CARTESIAN_POINT('Ctrl Pts',(-12.2758338011479,16.3910968284834,3.80607960328889));
#3780=CARTESIAN_POINT('Ctrl Pts',(-12.2609893022419,16.4016903972241,3.80396479293874));
#3781=CARTESIAN_POINT('Ctrl Pts',(-12.2504963151088,16.4091653848418,3.80251503982525));
#3782=CARTESIAN_POINT('Ctrl Pts',(-12.1737247859562,16.4638013418366,3.79208873753554));
#3783=CARTESIAN_POINT('Ctrl Pts',(-12.0645041881429,16.5410216313341,3.78039251974764));
#3784=CARTESIAN_POINT('Ctrl Pts',(-11.9168633745103,16.6419232907214,3.76681259706871));
#3785=CARTESIAN_POINT('',(-13.6758608849533,19.3506560080694,10.5219193340998));
#3786=CARTESIAN_POINT('Ctrl Pts',(-13.7388815250974,19.3077207688721,3.76679663143823));
#3787=CARTESIAN_POINT('Ctrl Pts',(-13.8014419275018,19.2649643566983,3.77176678834243));
#3788=CARTESIAN_POINT('Ctrl Pts',(-13.8638383892588,19.221888649907,3.7767935579727));
#3789=CARTESIAN_POINT('Ctrl Pts',(-13.9259889188673,19.1785540638441,3.78235921494276));
#3790=CARTESIAN_POINT('Ctrl Pts',(-13.9879564763933,19.1353470554464,3.787908486536));
#3791=CARTESIAN_POINT('Ctrl Pts',(-14.0496796788411,19.0918825737395,3.79399288161563));
#3792=CARTESIAN_POINT('Ctrl Pts',(-14.1110622423247,19.0482304757279,3.80114133540377));
#3793=CARTESIAN_POINT('Ctrl Pts',(-14.1682225342791,19.0075810384097,3.80779807442481));
#3794=CARTESIAN_POINT('Ctrl Pts',(-14.2250873907335,18.9667689191208,3.81537757697621));
#3795=CARTESIAN_POINT('Ctrl Pts',(-14.2815657237504,18.9258597322375,3.82435397928862));
#3796=CARTESIAN_POINT('Ctrl Pts',(-14.2857376208727,18.9228378845675,3.82501704112092));
#3797=CARTESIAN_POINT('Ctrl Pts',(-14.2899074027162,18.9198155116673,3.82568774746322));
#3798=CARTESIAN_POINT('Ctrl Pts',(-14.2940750295251,18.9167926421302,3.82636630038989));
#3799=CARTESIAN_POINT('Ctrl Pts',(-14.3050349406084,18.9088431824345,3.82815074033204));
#3800=CARTESIAN_POINT('Ctrl Pts',(-14.3159701467201,18.9008980115699,3.82999378263794));
#3801=CARTESIAN_POINT('Ctrl Pts',(-14.3268822672458,18.8929559355139,3.83189717284345));
#3802=CARTESIAN_POINT('Ctrl Pts',(-14.3773636302211,18.8562145136048,3.84070258620205));
#3803=CARTESIAN_POINT('Ctrl Pts',(-14.4274281694439,18.8194832807766,3.85081595422018));
#3804=CARTESIAN_POINT('Ctrl Pts',(-14.4770270552931,18.7827985845345,3.86237083987515));
#3805=CARTESIAN_POINT('Ctrl Pts',(-14.5273146561307,18.7456044957987,3.87408617314508));
#3806=CARTESIAN_POINT('Ctrl Pts',(-14.5771244434192,18.7084576471344,3.88728411421965));
#3807=CARTESIAN_POINT('Ctrl Pts',(-14.6264424466889,18.671379235065,3.90206794678585));
#3808=CARTESIAN_POINT('Ctrl Pts',(-14.6750514962157,18.6348338307671,3.91663925952691));
#3809=CARTESIAN_POINT('Ctrl Pts',(-14.723183838059,18.5983542404125,3.93275173408398));
#3810=CARTESIAN_POINT('Ctrl Pts',(-14.7708472145335,18.5619542705826,3.9504600211734));
#3811=CARTESIAN_POINT('Ctrl Pts',(-14.799975105042,18.5397096371944,3.96128185306163));
#3812=CARTESIAN_POINT('Ctrl Pts',(-14.828928201124,18.51749465497,3.97269876179261));
#3813=CARTESIAN_POINT('Ctrl Pts',(-14.8577097321014,18.4953128636564,3.9847136582756));
#3814=CARTESIAN_POINT('Ctrl Pts',(-14.8662278837544,18.4887479640167,3.98826957440871));
#3815=CARTESIAN_POINT('Ctrl Pts',(-14.8747319468817,18.482184609953,3.99187580967067));
#3816=CARTESIAN_POINT('Ctrl Pts',(-14.8832199366369,18.4756244830881,3.99553091905377));
#3817=CARTESIAN_POINT('Ctrl Pts',(-14.9527665653207,18.4218738636421,4.02547918034966));
#3818=CARTESIAN_POINT('Ctrl Pts',(-15.0215790839999,18.3680707671352,4.05885309324007));
#3819=CARTESIAN_POINT('Ctrl Pts',(-15.0892627700578,18.3145821547784,4.09528198705554));
#3820=CARTESIAN_POINT('Ctrl Pts',(-15.1604381256683,18.2583341690769,4.13359017655919));
#3821=CARTESIAN_POINT('Ctrl Pts',(-15.2303666083856,18.2024327776445,4.17527726590421));
#3822=CARTESIAN_POINT('Ctrl Pts',(-15.2985805474978,18.1473016936826,4.21996736810293));
#3823=CARTESIAN_POINT('Ctrl Pts',(-15.3263746217569,18.1248382872064,4.23817654991125));
#3824=CARTESIAN_POINT('Ctrl Pts',(-15.3538838266292,18.1025028363651,4.25688485050845));
#3825=CARTESIAN_POINT('Ctrl Pts',(-15.3810752581312,18.0803245992926,4.27606889775668));
#3826=CARTESIAN_POINT('Ctrl Pts',(-15.3867272632769,18.0757146356706,4.28005648972119));
#3827=CARTESIAN_POINT('Ctrl Pts',(-15.3923680909322,18.0711095274849,4.28406589269232));
#3828=CARTESIAN_POINT('Ctrl Pts',(-15.3979977195328,18.0665093399711,4.28809716932419));
#3829=CARTESIAN_POINT('Ctrl Pts',(-15.4614034865406,18.0146980326202,4.33350090818511));
#3830=CARTESIAN_POINT('Ctrl Pts',(-15.5232065301808,17.9636581238643,4.38154472246444));
#3831=CARTESIAN_POINT('Ctrl Pts',(-15.5834107731171,17.9134575762937,4.4323106003353));
#3832=CARTESIAN_POINT('Ctrl Pts',(-15.6421593719816,17.864470799147,4.48184903898315));
#3833=CARTESIAN_POINT('Ctrl Pts',(-15.6993857586826,17.8162829128187,4.53397968087753));
#3834=CARTESIAN_POINT('Ctrl Pts',(-15.755068435499,17.7689711428336,4.58881866591889));
#3835=CARTESIAN_POINT('Ctrl Pts',(-15.7851863782255,17.743380900766,4.61848026814577));
#3836=CARTESIAN_POINT('Ctrl Pts',(-15.8148522425526,17.7180472497245,4.64893489384819));
#3837=CARTESIAN_POINT('Ctrl Pts',(-15.8440591048579,17.692984773488,4.68020572752645));
#3838=CARTESIAN_POINT('Ctrl Pts',(-15.847244041346,17.6902517721058,4.68361573501569));
#3839=CARTESIAN_POINT('Ctrl Pts',(-15.8504229870753,17.6875224540119,4.68703543148458));
#3840=CARTESIAN_POINT('Ctrl Pts',(-15.8535959167465,17.6847968572469,4.6904648107673));
#3841=CARTESIAN_POINT('Ctrl Pts',(-15.927082490446,17.6216707283052,4.76989088052541));
#3842=CARTESIAN_POINT('Ctrl Pts',(-15.9971708029628,17.5606858299129,4.8543322552556));
#3843=CARTESIAN_POINT('Ctrl Pts',(-16.0632646225715,17.502572940166,4.94325849353939));
#3844=CARTESIAN_POINT('Ctrl Pts',(-16.1216833327054,17.4512083786794,5.02185821993364));
#3845=CARTESIAN_POINT('Ctrl Pts',(-16.1769813018135,17.4020879472841,5.1039606059698));
#3846=CARTESIAN_POINT('Ctrl Pts',(-16.2287618845356,17.3557093066954,5.18916982559592));
#3847=CARTESIAN_POINT('Ctrl Pts',(-16.2309560983169,17.3537440014209,5.19278058534745));
#3848=CARTESIAN_POINT('Ctrl Pts',(-16.2331447622346,17.3517829355667,5.19639829303089));
#3849=CARTESIAN_POINT('Ctrl Pts',(-16.2353278397276,17.3498261529738,5.20002288482269));
#3850=CARTESIAN_POINT('Ctrl Pts',(-16.2965142822084,17.2949822154807,5.30161152650018));
#3851=CARTESIAN_POINT('Ctrl Pts',(-16.3534052599053,17.2434195731332,5.40876789331989));
#3852=CARTESIAN_POINT('Ctrl Pts',(-16.4051842651059,17.1961121917018,5.52014568462316));
#3853=CARTESIAN_POINT('Ctrl Pts',(-16.4460314162016,17.1587925918024,5.60800881471707));
#3854=CARTESIAN_POINT('Ctrl Pts',(-16.4836972461052,17.1241213939366,5.69849753142291));
#3855=CARTESIAN_POINT('Ctrl Pts',(-16.517787270838,17.0925740192342,5.790929323844));
#3856=CARTESIAN_POINT('Ctrl Pts',(-16.5195756699708,17.0909190102396,5.79577839446522));
#3857=CARTESIAN_POINT('Ctrl Pts',(-16.5213544429506,17.0892724265112,5.8006324314012));
#3858=CARTESIAN_POINT('Ctrl Pts',(-16.5231235763998,17.0876342930404,5.80549143772171));
#3859=CARTESIAN_POINT('Ctrl Pts',(-16.5583669777172,17.0550005788631,5.90228905908523));
#3860=CARTESIAN_POINT('Ctrl Pts',(-16.5897778184102,17.025728517809,6.00102768879502));
#3861=CARTESIAN_POINT('Ctrl Pts',(-16.6172959346173,16.9999731517841,6.10189090713684));
#3862=CARTESIAN_POINT('Ctrl Pts',(-16.6442435970825,16.9747516974852,6.20066321925922));
#3863=CARTESIAN_POINT('Ctrl Pts',(-16.6674582496323,16.9529025145994,6.30147291454917));
#3864=CARTESIAN_POINT('Ctrl Pts',(-16.6868493556615,16.9346038360028,6.40450980803028));
#3865=CARTESIAN_POINT('Ctrl Pts',(-16.6902434259401,16.9314009758324,6.42254459455751));
#3866=CARTESIAN_POINT('Ctrl Pts',(-16.6935202710039,16.9283069752664,6.44064765891125));
#3867=CARTESIAN_POINT('Ctrl Pts',(-16.6966792951255,16.9253229005514,6.45882007659515));
#3868=CARTESIAN_POINT('Ctrl Pts',(-16.6979567518806,16.9241161904234,6.46616869972438));
#3869=CARTESIAN_POINT('Ctrl Pts',(-16.6992134998189,16.9229288402969,6.47352225633697));
#3870=CARTESIAN_POINT('Ctrl Pts',(-16.7004495349521,16.9217608659696,6.48088068024495));
#3871=CARTESIAN_POINT('Ctrl Pts',(-16.7316817613472,16.8922484050107,6.66681387520772));
#3872=CARTESIAN_POINT('Ctrl Pts',(-16.7495103198618,16.8752842431836,6.85474533466004));
#3873=CARTESIAN_POINT('Ctrl Pts',(-16.7542272292977,16.8707885431733,7.04296921928389));
#3874=CARTESIAN_POINT('Ctrl Pts',(-16.7552256727881,16.8698369237982,7.0828111782817));
#3875=CARTESIAN_POINT('Ctrl Pts',(-16.7556365091012,16.86944408108,7.12266629204315));
#3876=CARTESIAN_POINT('Ctrl Pts',(-16.7554622964719,16.8696094511614,7.16251845406044));
#3877=CARTESIAN_POINT('Ctrl Pts',(-16.755416310306,16.8696531031977,7.1730380595829));
#3878=CARTESIAN_POINT('Ctrl Pts',(-16.7553281086587,16.8697370199776,7.18356548139207));
#3879=CARTESIAN_POINT('Ctrl Pts',(-16.7551978348938,16.8698610257752,7.19409940375242));
#3880=CARTESIAN_POINT('Ctrl Pts',(-16.7538036322228,16.8711881480428,7.30683447900372));
#3881=CARTESIAN_POINT('Ctrl Pts',(-16.7475874535881,16.8771132608214,7.42042775608016));
#3882=CARTESIAN_POINT('Ctrl Pts',(-16.7367186022701,16.8874269602058,7.53312980973423));
#3883=CARTESIAN_POINT('Ctrl Pts',(-16.7258497509521,16.8977406595902,7.64583186338831));
#3884=CARTESIAN_POINT('Ctrl Pts',(-16.7103284764088,16.9124426407183,7.75764034882354));
#3885=CARTESIAN_POINT('Ctrl Pts',(-16.6903637692409,16.93128622385,7.86681859584908));
#3886=CARTESIAN_POINT('Ctrl Pts',(-16.6879732674679,16.9335424862888,7.87989120397158));
#3887=CARTESIAN_POINT('Ctrl Pts',(-16.685520577099,16.9358566809088,7.89293442510342));
#3888=CARTESIAN_POINT('Ctrl Pts',(-16.6830057344852,16.938228562512,7.90594815688253));
#3889=CARTESIAN_POINT('Ctrl Pts',(-16.6509327975182,16.9684782523887,8.07191822465925));
#3890=CARTESIAN_POINT('Ctrl Pts',(-16.6087453214149,17.00812036279,8.23314896777046));
#3891=CARTESIAN_POINT('Ctrl Pts',(-16.556398547122,17.0567689665528,8.38990227884738));
#3892=CARTESIAN_POINT('Ctrl Pts',(-16.5408188217032,17.0712480227863,8.43655603312439));
#3893=CARTESIAN_POINT('Ctrl Pts',(-16.5243389629553,17.0865251344275,8.48281305382209));
#3894=CARTESIAN_POINT('Ctrl Pts',(-16.5069572426723,17.1025907577827,8.52867994876061));
#3895=CARTESIAN_POINT('Ctrl Pts',(-16.5016720825306,17.1074757398689,8.54262643282585));
#3896=CARTESIAN_POINT('Ctrl Pts',(-16.4963019008448,17.1124348333908,8.55653409523845));
#3897=CARTESIAN_POINT('Ctrl Pts',(-16.4908498020092,17.1174648019998,8.57039690528742));
#3898=CARTESIAN_POINT('Ctrl Pts',(-16.4546802379294,17.1508339278008,8.66236365268362));
#3899=CARTESIAN_POINT('Ctrl Pts',(-16.4149548175317,17.187276623792,8.75223504159771));
#3900=CARTESIAN_POINT('Ctrl Pts',(-16.372579701341,17.2258505719537,8.83830998461215));
#3901=CARTESIAN_POINT('Ctrl Pts',(-16.3236305698158,17.2704088276411,8.93773847202167));
#3902=CARTESIAN_POINT('Ctrl Pts',(-16.2708627708682,17.3180740545127,9.03290359388922));
#3903=CARTESIAN_POINT('Ctrl Pts',(-16.2143839359288,17.3685780843653,9.12411224497086));
#3904=CARTESIAN_POINT('Ctrl Pts',(-16.2067078752588,17.3754421069261,9.13650844861215));
#3905=CARTESIAN_POINT('Ctrl Pts',(-16.1989638303377,17.3823581784493,9.14883192847215));
#3906=CARTESIAN_POINT('Ctrl Pts',(-16.1911515746733,17.3893260079046,9.16108295113489));
#3907=CARTESIAN_POINT('Ctrl Pts',(-16.1306691971798,17.4432708491295,9.25593020258152));
#3908=CARTESIAN_POINT('Ctrl Pts',(-16.0661571931676,17.5002666424658,9.34634980263412));
#3909=CARTESIAN_POINT('Ctrl Pts',(-15.9974991207524,17.560192224002,9.43249908777775));
#3910=CARTESIAN_POINT('Ctrl Pts',(-15.9439166051857,17.606959680363,9.49973219307601));
#3911=CARTESIAN_POINT('Ctrl Pts',(-15.8878082961746,17.655512160337,9.56436373262921));
#3912=CARTESIAN_POINT('Ctrl Pts',(-15.829105615478,17.7058029614607,9.62645463473987));
#3913=CARTESIAN_POINT('Ctrl Pts',(-15.819940075852,17.7136551127603,9.63614919411872));
#3914=CARTESIAN_POINT('Ctrl Pts',(-15.8107325925921,17.7215312496555,9.64576273889787));
#3915=CARTESIAN_POINT('Ctrl Pts',(-15.8014831224615,17.7294311323723,9.65529563894302));
#3916=CARTESIAN_POINT('Ctrl Pts',(-15.7220381543534,17.7972843090009,9.73717502547811));
#3917=CARTESIAN_POINT('Ctrl Pts',(-15.6396945118064,17.8667192769814,9.81290558543219));
#3918=CARTESIAN_POINT('Ctrl Pts',(-15.5544733690449,17.937555208697,9.88276840242399));
#3919=CARTESIAN_POINT('Ctrl Pts',(-15.468032269923,18.0094051698263,9.95363131851303));
#3920=CARTESIAN_POINT('Ctrl Pts',(-15.3786306796676,18.0826967273563,10.018457213821));
#3921=CARTESIAN_POINT('Ctrl Pts',(-15.2862668564555,18.1572581863224,10.0774936750283));
#3922=CARTESIAN_POINT('Ctrl Pts',(-15.1919714666292,18.2333789183875,10.1377647414471));
#3923=CARTESIAN_POINT('Ctrl Pts',(-15.0945886644722,18.3108234670147,10.1920016678718));
#3924=CARTESIAN_POINT('Ctrl Pts',(-14.9940919311038,18.3894230821505,10.2404213332966));
#3925=CARTESIAN_POINT('Ctrl Pts',(-14.9441141742165,18.4285112427805,10.2645007852951));
#3926=CARTESIAN_POINT('Ctrl Pts',(-14.8933659172639,18.4678852586847,10.2871408323959));
#3927=CARTESIAN_POINT('Ctrl Pts',(-14.8418416869397,18.5075253227248,10.3083640361371));
#3928=CARTESIAN_POINT('Ctrl Pts',(-14.8348045041055,18.5129393653307,10.3112627027279));
#3929=CARTESIAN_POINT('Ctrl Pts',(-14.8277604186923,18.5183525654744,10.3141311203904));
#3930=CARTESIAN_POINT('Ctrl Pts',(-14.8207093911564,18.5237649320883,10.3169693503257));
#3931=CARTESIAN_POINT('Ctrl Pts',(-14.6322518769189,18.6684248632854,10.3928286142027));
#3932=CARTESIAN_POINT('Ctrl Pts',(-14.4392088574814,18.8122005096111,10.4469672244397));
#3933=CARTESIAN_POINT('Ctrl Pts',(-14.2415569820123,18.9547625074496,10.4805602734221));
#3934=CARTESIAN_POINT('Ctrl Pts',(-14.0570103854342,19.0878719527309,10.5119259401717));
#3935=CARTESIAN_POINT('Ctrl Pts',(-13.8684459809138,19.2199233250235,10.5253811623061));
#3936=CARTESIAN_POINT('Ctrl Pts',(-13.6758608945047,19.3506560026757,10.5219193342091));
#3937=CARTESIAN_POINT('',(-12.0628486290582,16.849158977277,10.5224263507419));
#3938=CARTESIAN_POINT('Ctrl Pts',(-13.6758608654074,19.3506560191294,10.5219193339269));
#3939=CARTESIAN_POINT('Ctrl Pts',(-13.4111479990651,18.9388938497375,10.5221015922251));
#3940=CARTESIAN_POINT('Ctrl Pts',(-13.1455279867181,18.5277150251112,10.5222307542614));
#3941=CARTESIAN_POINT('Ctrl Pts',(-12.8790702612524,18.1170799819665,10.5223147315613));
#3942=CARTESIAN_POINT('Ctrl Pts',(-12.8754836562488,18.1115527048053,10.5223158619222));
#3943=CARTESIAN_POINT('Ctrl Pts',(-12.871896887573,18.1060255288723,10.5223169841092));
#3944=CARTESIAN_POINT('Ctrl Pts',(-12.8683099576814,18.1004984534847,10.5223180981426));
#3945=CARTESIAN_POINT('Ctrl Pts',(-12.7344903755786,17.894296787717,10.5223596600053));
#3946=CARTESIAN_POINT('Ctrl Pts',(-12.60044502056,17.6882410310822,10.5223898513139));
#3947=CARTESIAN_POINT('Ctrl Pts',(-12.4662889581521,17.482259064436,10.5224097847731));
#3948=CARTESIAN_POINT('Ctrl Pts',(-12.4650710896468,17.4803891604947,10.522409965729));
#3949=CARTESIAN_POINT('Ctrl Pts',(-12.4638532019214,17.478519264451,10.5224101458447));
#3950=CARTESIAN_POINT('Ctrl Pts',(-12.4626352964028,17.4766493759589,10.5224103251203));
#3951=CARTESIAN_POINT('Ctrl Pts',(-12.3950043732778,17.3728135012365,10.5224202803858));
#3952=CARTESIAN_POINT('Ctrl Pts',(-12.3273222049572,17.2690108733503,10.5224276383825));
#3953=CARTESIAN_POINT('Ctrl Pts',(-12.259790692741,17.165110568243,10.5224324313406));
#3954=CARTESIAN_POINT('Ctrl Pts',(-12.2597326786756,17.165021310963,10.5224324354581));
#3955=CARTESIAN_POINT('Ctrl Pts',(-12.2596746646068,17.1649320536504,10.5224324395738));
#3956=CARTESIAN_POINT('Ctrl Pts',(-12.2596166505369,17.164842796305,10.5224324436878));
#3957=CARTESIAN_POINT('Ctrl Pts',(-12.2258218847533,17.1128479770199,10.5224348402121));
#3958=CARTESIAN_POINT('Ctrl Pts',(-12.1920304380604,17.0608507712231,10.5224366507211));
#3959=CARTESIAN_POINT('Ctrl Pts',(-12.158568444817,17.0086448760398,10.5224375052694));
#3960=CARTESIAN_POINT('Ctrl Pts',(-12.1581181203494,17.0079423000821,10.5224375167697));
#3961=CARTESIAN_POINT('Ctrl Pts',(-12.1576683276205,17.0072404204797,10.5224375280849));
#3962=CARTESIAN_POINT('Ctrl Pts',(-12.1572190427489,17.0065391990644,10.5224375392156));
#3963=CARTESIAN_POINT('Ctrl Pts',(-12.1454971732441,16.9882442898803,10.5224378296161));
#3964=CARTESIAN_POINT('Ctrl Pts',(-12.1341065763164,16.9703980009555,10.5224380382135));
#3965=CARTESIAN_POINT('Ctrl Pts',(-12.1227679983509,16.9523161483533,10.5224379169453));
#3966=CARTESIAN_POINT('Ctrl Pts',(-12.1175665999974,16.944021376413,10.5224378613154));
#3967=CARTESIAN_POINT('Ctrl Pts',(-12.1123763964754,16.9356770237269,10.5224377358608));
#3968=CARTESIAN_POINT('Ctrl Pts',(-12.1071749862714,16.9272168496376,10.5224375090579));
#3969=CARTESIAN_POINT('Ctrl Pts',(-12.101796471853,16.9184686128061,10.5224372745324));
#3970=CARTESIAN_POINT('Ctrl Pts',(-12.0963725016058,16.9095230624896,10.5224370364058));
#3971=CARTESIAN_POINT('Ctrl Pts',(-12.0910067720162,16.9004333971203,10.522436436783));
#3972=CARTESIAN_POINT('Ctrl Pts',(-12.0860485595805,16.8920340748813,10.5224358827004));
#3973=CARTESIAN_POINT('Ctrl Pts',(-12.0811391571071,16.8835107983716,10.522435022239));
#3974=CARTESIAN_POINT('Ctrl Pts',(-12.0763976292839,16.8749343032624,10.5224334855019));
#3975=CARTESIAN_POINT('Ctrl Pts',(-12.0722795391685,16.8674854848538,10.5224321508221));
#3976=CARTESIAN_POINT('Ctrl Pts',(-12.0682879786168,16.8599963595147,10.5224303063113));
#3977=CARTESIAN_POINT('Ctrl Pts',(-12.0645356665508,16.8525417472998,10.5224276269153));
#3978=CARTESIAN_POINT('Ctrl Pts',(-12.0639676039859,16.8514131934748,10.5224272212815));
#3979=CARTESIAN_POINT('Ctrl Pts',(-12.0634050996242,16.8502854932821,10.5224267963338));
#3980=CARTESIAN_POINT('Ctrl Pts',(-12.0628486290583,16.8491589772772,10.5224263507419));
#3981=CARTESIAN_POINT('',(-12.0628486290582,16.849158977277,10.5224263507419));
#3982=CARTESIAN_POINT('Ctrl Pts',(-11.5904504831564,20.6493192886667,9.81858267377921));
#3983=CARTESIAN_POINT('Ctrl Pts',(-9.90949337307569,17.1314054288118,9.81858267377921));
#3984=CARTESIAN_POINT('Ctrl Pts',(-11.7693658147367,20.5638285658397,9.95174491813557));
#3985=CARTESIAN_POINT('Ctrl Pts',(-10.0884087046559,17.0459147059848,9.95174491813557));
#3986=CARTESIAN_POINT('Ctrl Pts',(-11.9493312822036,20.4778360588714,10.0823677542098));
#3987=CARTESIAN_POINT('Ctrl Pts',(-10.2683741721229,16.9599221990165,10.0823677542098));
#3988=CARTESIAN_POINT('Ctrl Pts',(-12.2475135638565,20.3353562693108,10.2515852322261));
#3989=CARTESIAN_POINT('Ctrl Pts',(-10.5665564537757,16.8174424094559,10.2515852322261));
#3990=CARTESIAN_POINT('Ctrl Pts',(-12.3587688800734,20.2821953841159,10.3049376687216));
#3991=CARTESIAN_POINT('Ctrl Pts',(-10.6778117699927,16.764281524261,10.3049376687216));
#3992=CARTESIAN_POINT('Ctrl Pts',(-12.5899641385142,20.1717238578151,10.3932356267814));
#3993=CARTESIAN_POINT('Ctrl Pts',(-10.9090070284334,16.6538099979602,10.3932356267814));
#3994=CARTESIAN_POINT('Ctrl Pts',(-12.7085235375154,20.1150728786674,10.4282005244277));
#3995=CARTESIAN_POINT('Ctrl Pts',(-11.0275664274347,16.5971590188125,10.4282005244277));
#3996=CARTESIAN_POINT('Ctrl Pts',(-13.0305922966286,19.961179465658,10.5002236248037));
#3997=CARTESIAN_POINT('Ctrl Pts',(-11.3496351865479,16.4432656058031,10.5002236248037));
#3998=CARTESIAN_POINT('Ctrl Pts',(-13.2361364827742,19.8629647353088,10.5224584120037));
#3999=CARTESIAN_POINT('Ctrl Pts',(-11.5551793726935,16.3450508754539,10.5224584120037));
#4000=CARTESIAN_POINT('Ctrl Pts',(-13.4432901850998,19.7639809333523,10.5224584120037));
#4001=CARTESIAN_POINT('Ctrl Pts',(-11.7623330750191,16.2460670734974,10.5224584120037));
#4002=CARTESIAN_POINT('Ctrl Pts',(-13.4472677112325,19.762080360712,10.5224584120037));
#4003=CARTESIAN_POINT('Ctrl Pts',(-11.7663106011518,16.2441665008571,10.5224584120037));
#4004=CARTESIAN_POINT('Ctrl Pts',(-13.4512452373652,19.7601797880716,10.5224584120037));
#4005=CARTESIAN_POINT('Ctrl Pts',(-11.7702881272844,16.2422659282167,10.5224584120037));
#4006=CARTESIAN_POINT('Ctrl Pts',(-13.4552227634979,19.7582792154312,10.5224584120037));
#4007=CARTESIAN_POINT('Ctrl Pts',(-11.7742656534171,16.2403653555763,10.5224584120037));
#4008=CARTESIAN_POINT('',(-13.3497508753034,19.5682215133114,10.5224584120037));
#4009=CARTESIAN_POINT('',(-11.5821453590948,20.6319382913354,9.81858267377921));
#4010=CARTESIAN_POINT('Ctrl Pts',(-13.3497508753034,19.5682215133114,10.5224584120037));
#4011=CARTESIAN_POINT('Ctrl Pts',(-13.2603342133459,19.6283066235415,10.5224584116547));
#4012=CARTESIAN_POINT('Ctrl Pts',(-13.1708206773524,19.6874672268941,10.5176620441892));
#4013=CARTESIAN_POINT('Ctrl Pts',(-13.0813531361052,19.7456388705054,10.5079643985316));
#4014=CARTESIAN_POINT('Ctrl Pts',(-12.9930843602364,19.8030310789005,10.4983966905219));
#4015=CARTESIAN_POINT('Ctrl Pts',(-12.9048603678873,19.8594606456773,10.4840581054545));
#4016=CARTESIAN_POINT('Ctrl Pts',(-12.8168145936921,19.9148674746128,10.4648986958871));
#4017=CARTESIAN_POINT('Ctrl Pts',(-12.801759616763,19.924341507171,10.4616226219171));
#4018=CARTESIAN_POINT('Ctrl Pts',(-12.7867098412351,19.9337856416681,10.4582057210261));
#4019=CARTESIAN_POINT('Ctrl Pts',(-12.7716659225599,19.9431995832217,10.4546478967175));
#4020=CARTESIAN_POINT('Ctrl Pts',(-12.6967699114792,19.9900668048631,10.436935301044));
#4021=CARTESIAN_POINT('Ctrl Pts',(-12.6216267108693,20.0363731607584,10.4154321017156));
#4022=CARTESIAN_POINT('Ctrl Pts',(-12.5472784492503,20.0816229523043,10.3900142833994));
#4023=CARTESIAN_POINT('Ctrl Pts',(-12.5102272311691,20.1041730410111,10.3773473950407));
#4024=CARTESIAN_POINT('Ctrl Pts',(-12.4733729995878,20.1264609408982,10.3637088511874));
#4025=CARTESIAN_POINT('Ctrl Pts',(-12.4368413901561,20.1484268993894,10.3490866477515));
#4026=CARTESIAN_POINT('Ctrl Pts',(-12.4342972827129,20.1499566364956,10.3480683390272));
#4027=CARTESIAN_POINT('Ctrl Pts',(-12.4317554733186,20.1514844617956,10.3470452502724));
#4028=CARTESIAN_POINT('Ctrl Pts',(-12.4292159549129,20.1530103787575,10.3460174042635));
#4029=CARTESIAN_POINT('Ctrl Pts',(-12.3719017412183,20.187448692196,10.3228200194103));
#4030=CARTESIAN_POINT('Ctrl Pts',(-12.3152754891946,20.2210594982534,10.2970221839251));
#4031=CARTESIAN_POINT('Ctrl Pts',(-12.2593971386626,20.2538368287403,10.2688360244331));
#4032=CARTESIAN_POINT('Ctrl Pts',(-12.2110715395276,20.2821838382484,10.2444596240598));
#4033=CARTESIAN_POINT('Ctrl Pts',(-12.1633048267954,20.3099076960184,10.2182979592016));
#4034=CARTESIAN_POINT('Ctrl Pts',(-12.1161226886417,20.3370107932902,10.1905159823806));
#4035=CARTESIAN_POINT('Ctrl Pts',(-12.0750987729118,20.3605763887041,10.1663601149165));
#4036=CARTESIAN_POINT('Ctrl Pts',(-12.03447550987,20.3836924183035,10.1410660155626));
#4037=CARTESIAN_POINT('Ctrl Pts',(-11.9942003094559,20.4063936512188,10.1148854623617));
#4038=CARTESIAN_POINT('Ctrl Pts',(-11.8540435873686,20.4853933920033,10.023777771243));
#4039=CARTESIAN_POINT('Ctrl Pts',(-11.7179332317261,20.5596846753991,9.92178017022803));
#4040=CARTESIAN_POINT('Ctrl Pts',(-11.5821453590948,20.6319382913354,9.81858267377921));
#4041=CARTESIAN_POINT('',(-11.5821453590948,20.6319382913354,9.81858267377921));
#4042=CARTESIAN_POINT('',(-13.3494340704479,19.5675584758215,10.5224584120037));
#4043=CARTESIAN_POINT('',(-14.2960187053363,21.5485746401421,10.5224584120037));
#4044=CARTESIAN_POINT('Ctrl Pts',(-13.3494340704479,19.5675584758215,10.5224584120037));
#4045=CARTESIAN_POINT('Ctrl Pts',(-13.3495389599794,19.5677779890584,10.5224584120037));
#4046=CARTESIAN_POINT('Ctrl Pts',(-13.3496587300745,19.5679910162464,10.5224584120037));
#4047=CARTESIAN_POINT('Ctrl Pts',(-13.3497921379455,19.5681944620943,10.5224584120037));
#4048=CARTESIAN_POINT('Origin',(0.,-0.795020000000708,9.766819938));
#4049=CARTESIAN_POINT('',(-11.4288225696269,20.7052001855605,9.766819938));
#4050=CARTESIAN_POINT('',(-0.940650459572694,-1.24448895834088,9.766819938));
#4051=CARTESIAN_POINT('',(-9.56467536765562,21.5968186575769,9.766819938));
#4052=CARTESIAN_POINT('Origin',(0.,-0.795020000000708,9.766819938));
#4053=CARTESIAN_POINT('',(0.923837934236886,-0.353584533987945,9.766819938));
#4054=CARTESIAN_POINT('Ctrl Pts',(-7.43867505114365,22.6341397942925,10.6113017967934));
#4055=CARTESIAN_POINT('Ctrl Pts',(-5.74908665440586,19.0981623427034,10.6113017967934));
#4056=CARTESIAN_POINT('Ctrl Pts',(-7.44286080445302,22.6321397249143,10.6113017967934));
#4057=CARTESIAN_POINT('Ctrl Pts',(-5.75327240771523,19.0961622733252,10.6113017967934));
#4058=CARTESIAN_POINT('Ctrl Pts',(-7.44704655776238,22.630139655536,10.6113017967934));
#4059=CARTESIAN_POINT('Ctrl Pts',(-5.75745816102459,19.0941622039469,10.6113017967934));
#4060=CARTESIAN_POINT('Ctrl Pts',(-7.45123231107175,22.6281395861578,10.6113017967933));
#4061=CARTESIAN_POINT('Ctrl Pts',(-5.76164391433396,19.0921621345687,10.6113017967933));
#4062=CARTESIAN_POINT('Ctrl Pts',(-7.58062665612163,22.5663113683614,10.6113017967934));
#4063=CARTESIAN_POINT('Ctrl Pts',(-5.89103825938384,19.0303339167723,10.6113017967934));
#4064=CARTESIAN_POINT('Ctrl Pts',(-7.70991993601165,22.5045314423101,10.6021016046744));
#4065=CARTESIAN_POINT('Ctrl Pts',(-6.02033153927386,18.968553990721,10.6021016046744));
#4066=CARTESIAN_POINT('Ctrl Pts',(-7.98801449066879,22.3716501275456,10.5623413620686));
#4067=CARTESIAN_POINT('Ctrl Pts',(-6.298426093931,18.8356726759565,10.5623413620686));
#4068=CARTESIAN_POINT('Ctrl Pts',(-8.13782978708746,22.3000642110775,10.5282639879658));
#4069=CARTESIAN_POINT('Ctrl Pts',(-6.44824139034967,18.7640867594884,10.5282639879658));
#4070=CARTESIAN_POINT('Ctrl Pts',(-8.4280382820742,22.1613945186155,10.4369877265863));
#4071=CARTESIAN_POINT('Ctrl Pts',(-6.73844988533641,18.6254170670264,10.4369877265863));
#4072=CARTESIAN_POINT('Ctrl Pts',(-8.56928260888232,22.0939040498703,10.3798469785486));
#4073=CARTESIAN_POINT('Ctrl Pts',(-6.87969421214453,18.5579265982812,10.3798469785486));
#4074=CARTESIAN_POINT('Ctrl Pts',(-8.9564353156567,21.9089117160426,10.1867454855546));
#4075=CARTESIAN_POINT('Ctrl Pts',(-7.26684691891891,18.3729342644535,10.1867454855546));
#4076=CARTESIAN_POINT('Ctrl Pts',(-9.19427011824854,21.7952676308353,10.0232676471911));
#4077=CARTESIAN_POINT('Ctrl Pts',(-7.50468172151076,18.2592901792462,10.0232676471911));
#4078=CARTESIAN_POINT('Ctrl Pts',(-9.40855361285218,21.6928770157786,9.82688155116148));
#4079=CARTESIAN_POINT('Ctrl Pts',(-7.71896521611439,18.1568995641895,9.82688155116148));
#4080=CARTESIAN_POINT('',(-7.35080904279631,22.4179733394668,10.6113017967933));
#4081=CARTESIAN_POINT('',(-7.35047045045915,22.4172647554624,10.6113017967933));
#4082=CARTESIAN_POINT('Ctrl Pts',(-7.35075709018551,22.4179897909918,10.6113017967933));
#4083=CARTESIAN_POINT('Ctrl Pts',(-7.350678663083,22.4177420273144,10.611301796793));
#4084=CARTESIAN_POINT('Ctrl Pts',(-7.35058249449532,22.4174992416753,10.6113017967933));
#4085=CARTESIAN_POINT('Ctrl Pts',(-7.35047045045915,22.4172647554624,10.6113017967933));
#4086=CARTESIAN_POINT('',(-8.30357699477318,24.4119299982892,10.6113017967933));
#4087=CARTESIAN_POINT('',(-9.39030572424193,21.6801373241376,9.83591616785974));
#4088=CARTESIAN_POINT('',(-8.09397430600559,18.9671696726548,9.83591616785974));
#4089=CARTESIAN_POINT('Ctrl Pts',(-9.39030572424193,21.6801373241376,9.83591616785974));
#4090=CARTESIAN_POINT('Ctrl Pts',(-9.11046047398881,21.7984275779508,10.0847552194955));
#4091=CARTESIAN_POINT('Ctrl Pts',(-8.78966530919173,21.9265298939072,10.2798973137395));
#4092=CARTESIAN_POINT('Ctrl Pts',(-8.09634678211006,22.1799149425451,10.5435599097417));
#4093=CARTESIAN_POINT('Ctrl Pts',(-7.72575883278036,22.3043582355585,10.6112983712758));
#4094=CARTESIAN_POINT('Ctrl Pts',(-7.35080904279631,22.4179733394668,10.6113017967933));
#4095=CARTESIAN_POINT('Ctrl Pts',(-5.89446314404536,26.10022926829,10.2547238746359));
#4096=CARTESIAN_POINT('Ctrl Pts',(-6.65860888380204,25.9327562378397,10.5550146633072));
#4097=CARTESIAN_POINT('Ctrl Pts',(-7.51179692993678,25.7082645746392,10.6699732274377));
#4098=CARTESIAN_POINT('Ctrl Pts',(-9.16477543587122,25.1830106715303,10.4961547162753));
#4099=CARTESIAN_POINT('Ctrl Pts',(-9.92695033232927,24.8951515710477,10.2112133788762));
#4100=CARTESIAN_POINT('Ctrl Pts',(-10.53290667894,24.6442607652399,9.766819938));
#4101=CARTESIAN_POINT('Ctrl Pts',(-4.53503898720833,19.8974503780015,10.2547238746359));
#4102=CARTESIAN_POINT('Ctrl Pts',(-5.1230526755192,19.7685791048868,10.5550661606531));
#4103=CARTESIAN_POINT('Ctrl Pts',(-5.7793714387152,19.5958834458016,10.6699732274377));
#4104=CARTESIAN_POINT('Ctrl Pts',(-7.05112796449871,19.1917674354761,10.4961547162753));
#4105=CARTESIAN_POINT('Ctrl Pts',(-7.6374184165562,18.9703404341444,10.2113145157459));
#4106=CARTESIAN_POINT('Ctrl Pts',(-8.1037307843505,18.7772679688283,9.766819938));
#4107=CARTESIAN_POINT('',(-6.96173677414281,22.5376104001762,10.6107590573782));
#4108=CARTESIAN_POINT('Ctrl Pts',(-6.05139294957435,19.6990559905031,10.6112991636444));
#4109=CARTESIAN_POINT('Ctrl Pts',(-6.08123697799582,19.7935956167579,10.6113016986326));
#4110=CARTESIAN_POINT('Ctrl Pts',(-6.11093087048551,19.8881783973598,10.6112977280162));
#4111=CARTESIAN_POINT('Ctrl Pts',(-6.26896155553355,20.3860503800699,10.6112808345979));
#4112=CARTESIAN_POINT('Ctrl Pts',(-6.39742199579458,20.7893010423541,10.6112379293701));
#4113=CARTESIAN_POINT('Ctrl Pts',(-6.52676368989472,21.1922686924639,10.6111596904088));
#4114=CARTESIAN_POINT('Ctrl Pts',(-6.67080164920994,21.6410229661394,10.6110725616574));
#4115=CARTESIAN_POINT('Ctrl Pts',(-6.8157865590362,22.0894744377391,10.6109415766948));
#4116=CARTESIAN_POINT('Ctrl Pts',(-6.96173677372956,22.5376104003388,10.6107590573861));
#4117=CARTESIAN_POINT('',(-5.21264705459683,22.9892396671652,10.2547238839289));
#4118=CARTESIAN_POINT('Ctrl Pts',(-6.96173677372954,22.5376104003388,10.6107590573847));
#4119=CARTESIAN_POINT('Ctrl Pts',(-6.78326538780991,22.5908631847919,10.6136518725686));
#4120=CARTESIAN_POINT('Ctrl Pts',(-6.60615397982629,22.6414710571066,10.6049972937841));
#4121=CARTESIAN_POINT('Ctrl Pts',(-6.43039041854809,22.6895796661229,10.5850775692414));
#4122=CARTESIAN_POINT('Ctrl Pts',(-6.31125859094173,22.7221874858213,10.5715760608915));
#4123=CARTESIAN_POINT('Ctrl Pts',(-6.19274609355887,22.753646872487,10.5528981629447));
#4124=CARTESIAN_POINT('Ctrl Pts',(-6.07485088806322,22.784000285382,10.5291186292846));
#4125=CARTESIAN_POINT('Ctrl Pts',(-6.074521671904,22.7840850456907,10.5290522261879));
#4126=CARTESIAN_POINT('Ctrl Pts',(-6.0741924615872,22.7841697971589,10.528985783508));
#4127=CARTESIAN_POINT('Ctrl Pts',(-6.07386325710786,22.7842545397887,10.5289193012463));
#4128=CARTESIAN_POINT('Ctrl Pts',(-5.97200166746916,22.8104753828248,10.5083485335813));
#4129=CARTESIAN_POINT('Ctrl Pts',(-5.87060089567632,22.8358694446161,10.4839495889051));
#4130=CARTESIAN_POINT('Ctrl Pts',(-5.7696967749739,22.8604561329955,10.4555672103889));
#4131=CARTESIAN_POINT('Ctrl Pts',(-5.72638656646406,22.8710092659386,10.4433848859904));
#4132=CARTESIAN_POINT('Ctrl Pts',(-5.68316794597164,22.8814135238921,10.4304680709705));
#4133=CARTESIAN_POINT('Ctrl Pts',(-5.64004427653981,22.8916698380941,10.4168016230807));
#4134=CARTESIAN_POINT('Ctrl Pts',(-5.56808532809649,22.9087841883941,10.3939969027945));
#4135=CARTESIAN_POINT('Ctrl Pts',(-5.49639097103449,22.9254872643843,10.3691057983985));
#4136=CARTESIAN_POINT('Ctrl Pts',(-5.42497771887721,22.9417851609571,10.3420455782343));
#4137=CARTESIAN_POINT('Ctrl Pts',(-5.38927109279857,22.9499341092435,10.3285154681521));
#4138=CARTESIAN_POINT('Ctrl Pts',(-5.35337717853032,22.9580397009596,10.3143396596805));
#4139=CARTESIAN_POINT('Ctrl Pts',(-5.31781725137679,22.9659855545817,10.2997113974505));
#4140=CARTESIAN_POINT('Ctrl Pts',(-5.28225732422327,22.9739314082038,10.2850831352206));
#4141=CARTESIAN_POINT('Ctrl Pts',(-5.24703153009955,22.9817175378882,10.2700024461282));
#4142=CARTESIAN_POINT('Ctrl Pts',(-5.2126471751816,22.9892401943797,10.2547238746359));
#4143=CARTESIAN_POINT('',(-5.21475106562684,22.9988398231458,10.2547238746359));
#4144=CARTESIAN_POINT('Ctrl Pts',(2.3103144665605,26.6414807977614,7.07972387463592));
#4145=CARTESIAN_POINT('Ctrl Pts',(-0.431669998512473,26.8723719898794,8.138260867791));
#4146=CARTESIAN_POINT('Ctrl Pts',(-3.20657097362931,26.6893177417092,9.19618688148084));
#4147=CARTESIAN_POINT('Ctrl Pts',(-5.89446314404535,26.10022926829,10.2547238746359));
#4148=CARTESIAN_POINT('Ctrl Pts',(1.77749286449396,20.3138745252148,7.07972387463592));
#4149=CARTESIAN_POINT('Ctrl Pts',(-0.332085202881195,20.4915133853348,8.13824586153264));
#4150=CARTESIAN_POINT('Ctrl Pts',(-2.46707746430152,20.3506725384836,9.19620188773921));
#4151=CARTESIAN_POINT('Ctrl Pts',(-4.53503898720833,19.8974503780015,10.2547238746359));
#4152=CARTESIAN_POINT('',(2.04307896119447,23.4678837560629,7.07972387463796));
#4153=CARTESIAN_POINT('Ctrl Pts',(-5.21264696198877,22.9892391317977,10.2547238284095));
#4154=CARTESIAN_POINT('Ctrl Pts',(-4.67795555947093,23.1064234487418,10.0166098851003));
#4155=CARTESIAN_POINT('Ctrl Pts',(-4.13905448947091,23.2055975748096,9.77837977901865));
#4156=CARTESIAN_POINT('Ctrl Pts',(-3.59730200229127,23.2865209819517,9.54009996496635));
#4157=CARTESIAN_POINT('Ctrl Pts',(-3.05386967052936,23.3676953131787,9.30108130233621));
#4158=CARTESIAN_POINT('Ctrl Pts',(-2.50756864258447,23.4305052396279,9.0620126296065));
#4159=CARTESIAN_POINT('Ctrl Pts',(-1.9598030581818,23.4747483400802,8.82296077893185));
#4160=CARTESIAN_POINT('Ctrl Pts',(-1.84104670333211,23.4843403069481,8.77113399898337));
#4161=CARTESIAN_POINT('Ctrl Pts',(-1.72222161930776,23.4930597411092,8.71930800922268));
#4162=CARTESIAN_POINT('Ctrl Pts',(-1.60334228697806,23.5009048534253,8.66748349101571));
#4163=CARTESIAN_POINT('Ctrl Pts',(-1.14663523357445,23.5310439706233,8.46838561133783));
#4164=CARTESIAN_POINT('Ctrl Pts',(-0.6888591913301,23.5482927434438,8.2691921483135));
#4165=CARTESIAN_POINT('Ctrl Pts',(-0.230964278476941,23.5526294661388,8.06999745538685));
#4166=CARTESIAN_POINT('Ctrl Pts',(0.22529950013842,23.5569507403615,7.87151234292178));
#4167=CARTESIAN_POINT('Ctrl Pts',(0.681680851126983,23.5484519040431,7.67302601807038));
#4168=CARTESIAN_POINT('Ctrl Pts',(1.13725156109874,23.5271616697546,7.47463177645374));
#4169=CARTESIAN_POINT('Ctrl Pts',(1.43963994915526,23.5130301211564,7.3429461487147));
#4170=CARTESIAN_POINT('Ctrl Pts',(1.74167144276973,23.4932640446787,7.21130108562252));
#4171=CARTESIAN_POINT('Ctrl Pts',(2.04307896201256,23.46788376591,7.07972387463592));
#4172=CARTESIAN_POINT('',(2.04390366552723,23.4776776614881,7.07972387463592));
#4173=CARTESIAN_POINT('Ctrl Pts',(4.71685438991932,26.3315428789248,4.05816993800001));
#4174=CARTESIAN_POINT('Ctrl Pts',(4.7161678465573,26.3316622573026,4.68557566339732));
#4175=CARTESIAN_POINT('Ctrl Pts',(4.49343731150143,26.3728265237459,5.30057205383792));
#4176=CARTESIAN_POINT('Ctrl Pts',(3.64556721571339,26.4995344621253,6.36781750367528));
#4177=CARTESIAN_POINT('Ctrl Pts',(3.03620641927605,26.5803564331101,6.79948331589421));
#4178=CARTESIAN_POINT('Ctrl Pts',(2.31031446656053,26.6414807977614,7.07972387463592));
#4179=CARTESIAN_POINT('Ctrl Pts',(3.62901896788996,20.0754167537113,4.05816993800001));
#4180=CARTESIAN_POINT('Ctrl Pts',(3.62849075989261,20.0755086002244,4.68557599782084));
#4181=CARTESIAN_POINT('Ctrl Pts',(3.45712796844298,20.1071792627342,5.30057205383792));
#4182=CARTESIAN_POINT('Ctrl Pts',(2.80479986891602,20.2046648906017,6.36781750367528));
#4183=CARTESIAN_POINT('Ctrl Pts',(2.33592425806985,20.2668513229242,6.79950843222341));
#4184=CARTESIAN_POINT('Ctrl Pts',(1.77749286449398,20.3138745252148,7.07972387463592));
#4185=CARTESIAN_POINT('Ctrl Pts',(3.61814061366967,20.0128554924592,4.05816993800001));
#4186=CARTESIAN_POINT('Ctrl Pts',(3.61761398902596,20.0129470636536,4.68557600116507));
#4187=CARTESIAN_POINT('Ctrl Pts',(3.44676487501239,20.0445227901241,5.30057205383792));
#4188=CARTESIAN_POINT('Ctrl Pts',(2.79639219544805,20.1417161948865,6.36781750367528));
#4189=CARTESIAN_POINT('Ctrl Pts',(2.32892143645778,20.2037162718223,6.79950868338671));
#4190=CARTESIAN_POINT('Ctrl Pts',(1.77216464847332,20.2505984624893,7.07972387463592));
#4191=CARTESIAN_POINT('Ctrl Pts',(2.04307896045113,23.4678837473762,7.07972387463413));
#4192=CARTESIAN_POINT('Ctrl Pts',(2.10215866242687,23.462887100845,7.0539312669956));
#4193=CARTESIAN_POINT('Ctrl Pts',(2.16087515240384,23.4577020901467,7.02665792387671));
#4194=CARTESIAN_POINT('Ctrl Pts',(2.21893448957211,23.45236510472,6.99796162424216));
#4195=CARTESIAN_POINT('Ctrl Pts',(2.27630708568686,23.4470912465554,6.96960475195908));
#4196=CARTESIAN_POINT('Ctrl Pts',(2.33303793556693,23.4416690967743,6.93985833565254));
#4197=CARTESIAN_POINT('Ctrl Pts',(2.38887099151068,23.4361388881024,6.90882060892141));
#4198=CARTESIAN_POINT('Ctrl Pts',(2.41919121712374,23.4331356999052,6.89196552440028));
#4199=CARTESIAN_POINT('Ctrl Pts',(2.44924716403501,23.4301007241918,6.8747303712065));
#4200=CARTESIAN_POINT('Ctrl Pts',(2.47900135211972,23.4270408712456,6.85713627495481));
#4201=CARTESIAN_POINT('Ctrl Pts',(2.61899283358933,23.4126444660805,6.77435721903228));
#4202=CARTESIAN_POINT('Ctrl Pts',(2.75359364425646,23.3975656461792,6.68288491229646));
#4203=CARTESIAN_POINT('Ctrl Pts',(2.88260535413912,23.3821026849264,6.58232396059685));
#4204=CARTESIAN_POINT('Ctrl Pts',(2.88573929895655,23.3817270595872,6.57988113991257));
#4205=CARTESIAN_POINT('Ctrl Pts',(2.88886995618199,23.3813512062654,6.57743294458988));
#4206=CARTESIAN_POINT('Ctrl Pts',(2.89199732182174,23.3809751293744,6.57497936919743));
#4207=CARTESIAN_POINT('Ctrl Pts',(3.03782252416704,23.3634391278179,6.46057217499966));
#4208=CARTESIAN_POINT('Ctrl Pts',(3.17405408122667,23.3457059158467,6.33614505506851));
#4209=CARTESIAN_POINT('Ctrl Pts',(3.29934947913399,23.3284689533951,6.2022056820526));
#4210=CARTESIAN_POINT('Ctrl Pts',(3.39259952148527,23.3156404895771,6.10252243418523));
#4211=CARTESIAN_POINT('Ctrl Pts',(3.47979120339682,23.3030873153231,5.99757065313147));
#4212=CARTESIAN_POINT('Ctrl Pts',(3.56035482648739,23.2911032109797,5.88756471089739));
#4213=CARTESIAN_POINT('Ctrl Pts',(3.56342984742918,23.2906457914843,5.88336591045726));
#4214=CARTESIAN_POINT('Ctrl Pts',(3.56649523907543,23.2901891973858,5.87915970825004));
#4215=CARTESIAN_POINT('Ctrl Pts',(3.56955096686521,23.2897334455593,5.87494611859993));
#4216=CARTESIAN_POINT('Ctrl Pts',(3.64988939470215,23.2777512312593,5.7641662352701));
#4217=CARTESIAN_POINT('Ctrl Pts',(3.72417046606243,23.2662531537342,5.64723179444032));
#4218=CARTESIAN_POINT('Ctrl Pts',(3.79075532599167,23.2556877078637,5.52555774435189));
#4219=CARTESIAN_POINT('Ctrl Pts',(3.80263476904813,23.2538027206051,5.50384980727713));
#4220=CARTESIAN_POINT('Ctrl Pts',(3.81426920289253,23.2519474397299,5.48199113430145));
#4221=CARTESIAN_POINT('Ctrl Pts',(3.82564928015205,23.2501244368842,5.45998992069311));
#4222=CARTESIAN_POINT('Ctrl Pts',(3.89885906874205,23.2383967789883,5.31845272720499));
#4223=CARTESIAN_POINT('Ctrl Pts',(3.9606315086108,23.2281621376322,5.17311817669978));
#4224=CARTESIAN_POINT('Ctrl Pts',(4.01101526725212,23.2196855024712,5.02399321514859));
#4225=CARTESIAN_POINT('Ctrl Pts',(4.01215065937013,23.2194944824876,5.02063270155237));
#4226=CARTESIAN_POINT('Ctrl Pts',(4.01328015422757,23.2193043743719,5.01727060693594));
#4227=CARTESIAN_POINT('Ctrl Pts',(4.01440376225471,23.219115179586,5.01390691436715));
#4228=CARTESIAN_POINT('Ctrl Pts',(4.03822806229303,23.2151036086159,4.94258522650129));
#4229=CARTESIAN_POINT('Ctrl Pts',(4.05943009740659,23.2115043822154,4.87037608093721));
#4230=CARTESIAN_POINT('Ctrl Pts',(4.07797576986666,23.2083368907899,4.79727560199233));
#4231=CARTESIAN_POINT('Ctrl Pts',(4.09630322629754,23.2052066693747,4.72503525342454));
#4232=CARTESIAN_POINT('Ctrl Pts',(4.11203663888045,23.202498012807,4.65192392106077));
#4233=CARTESIAN_POINT('Ctrl Pts',(4.12509451151048,23.2002376892024,4.57792501228081));
#4234=CARTESIAN_POINT('Ctrl Pts',(4.12668142352375,23.1999629940217,4.5689319886361));
#4235=CARTESIAN_POINT('Ctrl Pts',(4.12822875804512,23.199694931061,4.55992584566828));
#4236=CARTESIAN_POINT('Ctrl Pts',(4.12973631706389,23.1994335573938,4.5509065459638));
#4237=CARTESIAN_POINT('Ctrl Pts',(4.14158439406764,23.1973793921526,4.48002284848462));
#4238=CARTESIAN_POINT('Ctrl Pts',(4.15095178894738,23.1957424475239,4.40844344538432));
#4239=CARTESIAN_POINT('Ctrl Pts',(4.15773534578524,23.1945518693368,4.33648363782378));
#4240=CARTESIAN_POINT('Ctrl Pts',(4.16443054765297,23.19337679828,4.26546109765833));
#4241=CARTESIAN_POINT('Ctrl Pts',(4.16860867071392,23.1926365962829,4.19406845442511));
#4242=CARTESIAN_POINT('Ctrl Pts',(4.17022008929824,23.1923506187044,4.12261589455118));
#4243=CARTESIAN_POINT('Ctrl Pts',(4.1707044991939,23.192264650744,4.10113648044379));
#4244=CARTESIAN_POINT('Ctrl Pts',(4.17095731305777,23.1922196666222,4.07965167524914));
#4245=CARTESIAN_POINT('Ctrl Pts',(4.17097809455651,23.1922160254352,4.05816993800903));
#4246=CARTESIAN_POINT('Origin',(13.4897006510361,-40.5986055546795,1.9717026367093));
#4247=CARTESIAN_POINT('',(5.43372766411639,-24.5640901915625,1.97170263670931));
#4248=CARTESIAN_POINT('Origin',(-2.87320863962882,4.41108784619825,4.87806620763914));
#4249=CARTESIAN_POINT('',(13.4897006510361,-40.5986055546795,1.97170263670931));
#4250=CARTESIAN_POINT('Ctrl Pts',(8.8490353455718,-23.5172272256936,3.76681999999998));
#4251=CARTESIAN_POINT('Ctrl Pts',(6.75124732355332,-19.341814234335,3.76681999999998));
#4252=CARTESIAN_POINT('Ctrl Pts',(7.78362482761099,-24.0525049162445,3.16844754556975));
#4253=CARTESIAN_POINT('Ctrl Pts',(5.68583680559252,-19.877091924886,3.16844754556975));
#4254=CARTESIAN_POINT('Ctrl Pts',(6.729644352657,-24.582039987476,2.57007509113953));
#4255=CARTESIAN_POINT('Ctrl Pts',(4.63185633063852,-20.4066269961174,2.57007509113953));
#4256=CARTESIAN_POINT('Ctrl Pts',(5.70211515797213,-25.0982855520094,1.97170263670931));
#4257=CARTESIAN_POINT('Ctrl Pts',(3.60432713595366,-20.9228725606509,1.97170263670931));
#4258=CARTESIAN_POINT('',(8.83821501651305,-23.4968267376587,3.76656379773152));
#4259=CARTESIAN_POINT('Ctrl Pts',(5.43372766411639,-24.5640901915625,1.97170263670931));
#4260=CARTESIAN_POINT('Ctrl Pts',(5.90509646555334,-24.4533597142099,2.2167438209466));
#4261=CARTESIAN_POINT('Ctrl Pts',(6.37351330742892,-24.3285184160186,2.46112802332311));
#4262=CARTESIAN_POINT('Ctrl Pts',(6.83805207511271,-24.1897956643556,2.70499862544608));
#4263=CARTESIAN_POINT('Ctrl Pts',(7.34502994268813,-24.0383995490799,2.97114863579957));
#4264=CARTESIAN_POINT('Ctrl Pts',(7.84738912567744,-23.8704696029553,3.23668691682384));
#4265=CARTESIAN_POINT('Ctrl Pts',(8.3439821139183,-23.686275677689,3.50179984647931));
#4266=CARTESIAN_POINT('Ctrl Pts',(8.50937929921654,-23.6249273350634,3.59009938632283));
#4267=CARTESIAN_POINT('Ctrl Pts',(8.67413723493218,-23.5617746014698,3.67835174128172));
#4268=CARTESIAN_POINT('Ctrl Pts',(8.83821460884181,-23.4968269019936,3.76656379751661));
#4269=CARTESIAN_POINT('',(8.83305809860385,-23.4854262983091,3.76682000000004));
#4270=CARTESIAN_POINT('Origin',(8.76547302471614,-23.5176155546708,3.7292245595515));
#4271=CARTESIAN_POINT('',(16.6366208386358,-39.0175472283636,3.76682000000004));
#4272=CARTESIAN_POINT('Origin',(0.,-0.795020000000708,3.76682));
#4273=CARTESIAN_POINT('',(14.1833479386334,-20.5866627539332,3.76682000261321));
#4274=CARTESIAN_POINT('',(14.3609058333616,-20.834429576157,3.76682));
#4275=CARTESIAN_POINT('Origin',(0.,-0.795020000000708,3.76682));
#4276=CARTESIAN_POINT('Ctrl Pts',(16.0382633803558,-23.1752174232253,3.76681048935198));
#4277=CARTESIAN_POINT('Ctrl Pts',(16.1320265451289,-23.108024158766,3.77729814167223));
#4278=CARTESIAN_POINT('Ctrl Pts',(16.2135451334836,-23.048728057972,3.78679433983511));
#4279=CARTESIAN_POINT('Ctrl Pts',(16.3178614846673,-22.9722241563911,3.7995502952969));
#4280=CARTESIAN_POINT('Ctrl Pts',(16.3496353768112,-22.948797027416,3.8035537236417));
#4281=CARTESIAN_POINT('Ctrl Pts',(16.3928506874121,-22.9168168629138,3.80918731640493));
#4282=CARTESIAN_POINT('Ctrl Pts',(16.4065147948885,-22.9066834503346,3.81100325570035));
#4283=CARTESIAN_POINT('Ctrl Pts',(16.4259039421392,-22.8922794107862,3.813634277205));
#4284=CARTESIAN_POINT('Ctrl Pts',(16.4321824841108,-22.8876107372003,3.81449580313347));
#4285=CARTESIAN_POINT('Ctrl Pts',(16.4443712427731,-22.8785396719727,3.8161878925109));
#4286=CARTESIAN_POINT('Ctrl Pts',(16.4464597797044,-22.8769862055303,3.81647448513403));
#4287=CARTESIAN_POINT('Ctrl Pts',(16.532392309822,-22.8129265862254,3.82870596244958));
#4288=CARTESIAN_POINT('Ctrl Pts',(16.6043021132364,-22.7587054646443,3.84032235492871));
#4289=CARTESIAN_POINT('Ctrl Pts',(16.7055881137146,-22.6816427284911,3.85886289594536));
#4290=CARTESIAN_POINT('Ctrl Pts',(16.7382535350949,-22.6566663905485,3.86522906833391));
#4291=CARTESIAN_POINT('Ctrl Pts',(16.8014118418461,-22.6081645333123,3.87833339721032));
#4292=CARTESIAN_POINT('Ctrl Pts',(16.8273715161178,-22.5881505920817,3.88400450722816));
#4293=CARTESIAN_POINT('Ctrl Pts',(16.9971194392118,-22.4566581349232,3.92396048226589));
#4294=CARTESIAN_POINT('Ctrl Pts',(17.125063040121,-22.3555450436713,3.9635503582997));
#4295=CARTESIAN_POINT('Ctrl Pts',(17.3710373301419,-22.1578635925957,4.06007368460643));
#4296=CARTESIAN_POINT('Ctrl Pts',(17.4955262567674,-22.0559777177782,4.1195758769476));
#4297=CARTESIAN_POINT('Ctrl Pts',(17.8424573290011,-21.7672964118789,4.31433087831213));
#4298=CARTESIAN_POINT('Ctrl Pts',(18.0567434912212,-21.5825173768537,4.4727753190965));
#4299=CARTESIAN_POINT('Ctrl Pts',(18.4440881938044,-21.2396193699956,4.8379933007618));
#4300=CARTESIAN_POINT('Ctrl Pts',(18.6093170099715,-21.0886188504922,5.03751402826221));
#4301=CARTESIAN_POINT('Ctrl Pts',(19.0358739574171,-20.6918903902524,5.70469187731314));
#4302=CARTESIAN_POINT('Ctrl Pts',(19.210642945063,-20.5195475491597,6.21644990684402));
#4303=CARTESIAN_POINT('Ctrl Pts',(19.3272341266602,-20.4053185804276,7.27936178900557));
#4304=CARTESIAN_POINT('Ctrl Pts',(19.2680333145075,-20.4648312598394,7.81944749346679));
#4305=CARTESIAN_POINT('Ctrl Pts',(18.916655512358,-20.8029865891728,8.8261247709462));
#4306=CARTESIAN_POINT('Ctrl Pts',(18.6295300777252,-21.0756399423218,9.27673507188225));
#4307=CARTESIAN_POINT('Ctrl Pts',(17.8601882788863,-21.7563322395642,9.99867663450752));
#4308=CARTESIAN_POINT('Ctrl Pts',(17.3842537179782,-22.1570726460827,10.2618919799059));
#4309=CARTESIAN_POINT('Ctrl Pts',(16.5881618915023,-22.7732961932686,10.473163134119));
#4310=CARTESIAN_POINT('Ctrl Pts',(16.312742647259,-22.9786628830424,10.5121310478233));
#4311=CARTESIAN_POINT('Ctrl Pts',(15.8894779190776,-23.281765745854,10.523259612746));
#4312=CARTESIAN_POINT('Ctrl Pts',(15.7478100556696,-23.381197221821,10.5192860968446));
#4313=CARTESIAN_POINT('Ctrl Pts',(15.4633954830168,-23.576861961983,10.4959729899573));
#4314=CARTESIAN_POINT('Ctrl Pts',(15.3254600530963,-23.6699165566791,10.4775410189967));
#4315=CARTESIAN_POINT('Ctrl Pts',(15.0293445096483,-23.8655514617615,10.4216805218899));
#4316=CARTESIAN_POINT('Ctrl Pts',(14.8860206611198,-23.9581882333224,10.3863448451436));
#4317=CARTESIAN_POINT('Ctrl Pts',(14.6784823099433,-24.0898262286173,10.3222331877346));
#4318=CARTESIAN_POINT('Ctrl Pts',(14.6105436558236,-24.1324857661029,10.2990112782167));
#4319=CARTESIAN_POINT('Ctrl Pts',(14.4772005840954,-24.2154375357874,10.2488647450845));
#4320=CARTESIAN_POINT('Ctrl Pts',(14.4064350981979,-24.2590029344666,10.2195338883557));
#4321=CARTESIAN_POINT('Ctrl Pts',(14.2889320134413,-24.3307436834303,10.1667943932594));
#4322=CARTESIAN_POINT('Ctrl Pts',(14.2275863202468,-24.367895973455,10.1369606309868));
#4323=CARTESIAN_POINT('Ctrl Pts',(14.131626892752,-24.4254588792097,10.0870139654915));
#4324=CARTESIAN_POINT('Ctrl Pts',(14.0989835723134,-24.4449521788397,10.0694990733119));
#4325=CARTESIAN_POINT('Ctrl Pts',(14.049026859442,-24.4746388415633,10.0419277295209));
#4326=CARTESIAN_POINT('Ctrl Pts',(14.0322093313936,-24.4846088428936,10.0325207806703));
#4327=CARTESIAN_POINT('Ctrl Pts',(14.0067342804235,-24.4996739962933,10.018085606014));
#4328=CARTESIAN_POINT('Ctrl Pts',(13.9982011368479,-24.5047140723378,10.0132197558985));
#4329=CARTESIAN_POINT('Ctrl Pts',(13.9810517914342,-24.51483068383,10.0033798052074));
#4330=CARTESIAN_POINT('Ctrl Pts',(13.9689868577894,-24.5219366066112,9.99640277073336));
#4331=CARTESIAN_POINT('Ctrl Pts',(13.8804200876707,-24.5740532371677,9.94496548998625));
#4332=CARTESIAN_POINT('Ctrl Pts',(13.7571250631133,-24.6461484848331,9.86943153808545));
#4333=CARTESIAN_POINT('Ctrl Pts',(13.5928270852682,-24.7394176911191,9.76677338410818));
#4334=CARTESIAN_POINT('Ctrl Pts',(12.3394018996474,-18.013732777647,3.76681048935212));
#4335=CARTESIAN_POINT('Ctrl Pts',(12.4115407172276,-17.962036115539,3.77729814151627));
#4336=CARTESIAN_POINT('Ctrl Pts',(12.4742588942115,-17.9164153139749,3.78679433983511));
#4337=CARTESIAN_POINT('Ctrl Pts',(12.5545170463215,-17.857555301135,3.7995502952969));
#4338=CARTESIAN_POINT('Ctrl Pts',(12.5789630113104,-17.8395311078091,3.8035537236417));
#4339=CARTESIAN_POINT('Ctrl Pts',(12.6122116912377,-17.8149264425002,3.80918731640493));
#4340=CARTESIAN_POINT('Ctrl Pts',(12.6227244824142,-17.8071300715675,3.81100325570035));
#4341=CARTESIAN_POINT('Ctrl Pts',(12.6376419628635,-17.7960479968597,3.813634277205));
#4342=CARTESIAN_POINT('Ctrl Pts',(12.642472501613,-17.7924560468867,3.81449580313347));
#4343=CARTESIAN_POINT('Ctrl Pts',(12.6518501996981,-17.7854770169976,3.8161878925109));
#4344=CARTESIAN_POINT('Ctrl Pts',(12.6534570629829,-17.7842818223362,3.81647448513403));
#4345=CARTESIAN_POINT('Ctrl Pts',(12.7195712051583,-17.7349961004724,3.82870596244958));
#4346=CARTESIAN_POINT('Ctrl Pts',(12.7748966443166,-17.6932798501047,3.84032235492871));
#4347=CARTESIAN_POINT('Ctrl Pts',(12.8528233273413,-17.6339898852046,3.85886289594536));
#4348=CARTESIAN_POINT('Ctrl Pts',(12.8779552105804,-17.6147737728022,3.86522906833391));
#4349=CARTESIAN_POINT('Ctrl Pts',(12.9265474871768,-17.5774577682496,3.87833339721032));
#4350=CARTESIAN_POINT('Ctrl Pts',(12.9465201516995,-17.562059588373,3.88400450722816));
#4351=CARTESIAN_POINT('Ctrl Pts',(13.0771195685449,-17.4608928824041,3.92396048226589));
#4352=CARTESIAN_POINT('Ctrl Pts',(13.1755558814215,-17.3830992310166,3.9635503582997));
#4353=CARTESIAN_POINT('Ctrl Pts',(13.3648017835225,-17.2310085205028,4.06007368460643));
#4354=CARTESIAN_POINT('Ctrl Pts',(13.4605801643395,-17.1526203105417,4.1195758769476));
#4355=CARTESIAN_POINT('Ctrl Pts',(13.7274994579215,-16.9305167965934,4.31433087831213));
#4356=CARTESIAN_POINT('Ctrl Pts',(13.8923653797772,-16.7883528526718,4.4727753190965));
#4357=CARTESIAN_POINT('Ctrl Pts',(14.1903778170045,-16.5245364894618,4.8379933007618));
#4358=CARTESIAN_POINT('Ctrl Pts',(14.3175003563803,-16.4083608130172,5.03751402826221));
#4359=CARTESIAN_POINT('Ctrl Pts',(14.6456816240645,-16.1031287688844,5.70469187731314));
#4360=CARTESIAN_POINT('Ctrl Pts',(14.7801441108695,-15.9705328929884,6.21644990684402));
#4361=CARTESIAN_POINT('Ctrl Pts',(14.8698461823197,-15.8826482436133,7.27936178900557));
#4362=CARTESIAN_POINT('Ctrl Pts',(14.824298694003,-15.9284356740833,7.81944749346679));
#4363=CARTESIAN_POINT('Ctrl Pts',(14.5539582078474,-16.1886031507106,8.8261247709462));
#4364=CARTESIAN_POINT('Ctrl Pts',(14.3330517387664,-16.3983751954766,9.27673507188225));
#4365=CARTESIAN_POINT('Ctrl Pts',(13.741141166597,-16.9220812618051,9.99867663450752));
#4366=CARTESIAN_POINT('Ctrl Pts',(13.3749701114334,-17.2303999878534,10.2618919799059));
#4367=CARTESIAN_POINT('Ctrl Pts',(12.7624787984436,-17.7045055582898,10.473163134119));
#4368=CARTESIAN_POINT('Ctrl Pts',(12.5505787525959,-17.8625090816029,10.5121310478233));
#4369=CARTESIAN_POINT('Ctrl Pts',(12.2249304285154,-18.0957081476406,10.523259612746));
#4370=CARTESIAN_POINT('Ctrl Pts',(12.1159350428306,-18.1722080101466,10.5192860968446));
#4371=CARTESIAN_POINT('Ctrl Pts',(11.8971142369336,-18.3227471183524,10.4959729899573));
#4372=CARTESIAN_POINT('Ctrl Pts',(11.7909904836553,-18.3943407825374,10.4775410189967));
#4373=CARTESIAN_POINT('Ctrl Pts',(11.5631672703383,-18.5448569364476,10.4216805218899));
#4374=CARTESIAN_POINT('Ctrl Pts',(11.4528978149206,-18.6161291389217,10.3863448451436));
#4375=CARTESIAN_POINT('Ctrl Pts',(11.2932234746243,-18.7174078179585,10.3222331877346));
#4376=CARTESIAN_POINT('Ctrl Pts',(11.240953329296,-18.7502289012269,10.2990112782167));
#4377=CARTESIAN_POINT('Ctrl Pts',(11.1383628110107,-18.8140497277185,10.2488647450845));
#4378=CARTESIAN_POINT('Ctrl Pts',(11.0839177785028,-18.8475677558536,10.2195338883557));
#4379=CARTESIAN_POINT('Ctrl Pts',(10.9935141136624,-18.9027631291338,10.1667943932594));
#4380=CARTESIAN_POINT('Ctrl Pts',(10.9463164124408,-18.9313470865882,10.1369606309868));
#4381=CARTESIAN_POINT('Ctrl Pts',(10.8724878492206,-18.9756344144475,10.0870139654915));
#4382=CARTESIAN_POINT('Ctrl Pts',(10.8473729698426,-18.9906320268934,10.0694990733119));
#4383=CARTESIAN_POINT('Ctrl Pts',(10.808937639091,-19.0134721345609,10.0419277295209));
#4384=CARTESIAN_POINT('Ctrl Pts',(10.7959986922345,-19.0211427813408,10.0325207806703));
#4385=CARTESIAN_POINT('Ctrl Pts',(10.7763988836469,-19.0327334989933,10.018085606014));
#4386=CARTESIAN_POINT('Ctrl Pts',(10.7698337159882,-19.0366111958763,10.0132197558985));
#4387=CARTESIAN_POINT('Ctrl Pts',(10.7566394779116,-19.0443946405114,10.0033798052074));
#4388=CARTESIAN_POINT('Ctrl Pts',(10.7473570474136,-19.049861743463,9.99640277073336));
#4389=CARTESIAN_POINT('Ctrl Pts',(10.6792161929127,-19.0899588559023,9.94496548998625));
#4390=CARTESIAN_POINT('Ctrl Pts',(10.5843562429616,-19.1454270416419,9.86943143674513));
#4391=CARTESIAN_POINT('Ctrl Pts',(10.4579499900139,-19.2171857512534,9.76677338415414));
#4392=CARTESIAN_POINT('Ctrl Pts',(12.3024132848404,-17.9621179311912,3.76681048935212));
#4393=CARTESIAN_POINT('Ctrl Pts',(12.3743358589486,-17.9105762351068,3.77729814151471));
#4394=CARTESIAN_POINT('Ctrl Pts',(12.4368660318188,-17.865092186535,3.78679433983511));
#4395=CARTESIAN_POINT('Ctrl Pts',(12.5168836019381,-17.8064086125825,3.7995502952969));
#4396=CARTESIAN_POINT('Ctrl Pts',(12.5412562876554,-17.7884384486131,3.8035537236417));
#4397=CARTESIAN_POINT('Ctrl Pts',(12.574405301276,-17.7639075382961,3.80918731640493));
#4398=CARTESIAN_POINT('Ctrl Pts',(12.5848865792895,-17.7561345377799,3.81100325570035));
#4399=CARTESIAN_POINT('Ctrl Pts',(12.5997593430708,-17.7450856827204,3.813634277205));
#4400=CARTESIAN_POINT('Ctrl Pts',(12.604575401788,-17.7415044999836,3.81449580313347));
#4401=CARTESIAN_POINT('Ctrl Pts',(12.6139249892674,-17.7345463904478,3.8161878925109));
#4402=CARTESIAN_POINT('Ctrl Pts',(12.6155270358157,-17.7333547785043,3.81647448513403));
#4403=CARTESIAN_POINT('Ctrl Pts',(12.6814429941116,-17.6842167956149,3.82870596244958));
#4404=CARTESIAN_POINT('Ctrl Pts',(12.7366025896274,-17.6426255939593,3.84032235492871));
#4405=CARTESIAN_POINT('Ctrl Pts',(12.8142956794776,-17.5835133567717,3.85886289594536));
#4406=CARTESIAN_POINT('Ctrl Pts',(12.8393522273352,-17.5643548466248,3.86522906833391));
#4407=CARTESIAN_POINT('Ctrl Pts',(12.8877988436301,-17.527150700599,3.87833339721032));
#4408=CARTESIAN_POINT('Ctrl Pts',(12.9077116380553,-17.5117986783359,3.88400450722816));
#4409=CARTESIAN_POINT('Ctrl Pts',(13.0379195698382,-17.410935229879,3.92396048226589));
#4410=CARTESIAN_POINT('Ctrl Pts',(13.1360608098345,-17.3333747728901,3.9635503582997));
#4411=CARTESIAN_POINT('Ctrl Pts',(13.3247394280563,-17.1817399697818,4.06007368460643));
#4412=CARTESIAN_POINT('Ctrl Pts',(13.4202307034152,-17.1035867364693,4.1195758769476));
#4413=CARTESIAN_POINT('Ctrl Pts',(13.6863498792107,-16.8821490004405,4.31433087831213));
#4414=CARTESIAN_POINT('Ctrl Pts',(13.8507215986628,-16.7404112074299,4.4727753190965));
#4415=CARTESIAN_POINT('Ctrl Pts',(14.1478407132365,-16.4773856606564,4.8379933007618));
#4416=CARTESIAN_POINT('Ctrl Pts',(14.2745821898444,-16.3615582326425,5.03751402826221));
#4417=CARTESIAN_POINT('Ctrl Pts',(14.6017797007309,-16.0572411526707,5.70469187731314));
#4418=CARTESIAN_POINT('Ctrl Pts',(14.7358391225275,-15.9250427464267,6.21644990684402));
#4419=CARTESIAN_POINT('Ctrl Pts',(14.8252723028763,-15.8374215402451,7.27936178900557));
#4420=CARTESIAN_POINT('Ctrl Pts',(14.779861347798,-15.8830717182257,7.81944749346679));
#4421=CARTESIAN_POINT('Ctrl Pts',(14.5103312348023,-16.142459316326,8.8261247709462));
#4422=CARTESIAN_POINT('Ctrl Pts',(14.2900869553768,-16.3516025480081,9.27673507188225));
#4423=CARTESIAN_POINT('Ctrl Pts',(13.6999506954741,-16.8737387520275,9.99867663450752));
#4424=CARTESIAN_POINT('Ctrl Pts',(13.334877275368,-17.1811332612711,10.2618919799059));
#4425=CARTESIAN_POINT('Ctrl Pts',(12.724221967513,-17.65381765194,10.473163134119));
#4426=CARTESIAN_POINT('Ctrl Pts',(12.5129571136493,-17.8113475435885,10.5121310478233));
#4427=CARTESIAN_POINT('Ctrl Pts',(12.1882849536098,-18.0438475716585,10.523259612746));
#4428=CARTESIAN_POINT('Ctrl Pts',(12.0796162927023,-18.1201181180298,10.5192860968446));
#4429=CARTESIAN_POINT('Ctrl Pts',(11.8614514244727,-18.2702059699161,10.4959729899573));
#4430=CARTESIAN_POINT('Ctrl Pts',(11.7556457879609,-18.341585024796,10.4775410189967));
#4431=CARTESIAN_POINT('Ctrl Pts',(11.5285054979452,-18.4916499911945,10.4216805218899));
#4432=CARTESIAN_POINT('Ctrl Pts',(11.4185665864586,-18.5627085479777,10.3863448451436));
#4433=CARTESIAN_POINT('Ctrl Pts',(11.2593708862711,-18.6636836338519,10.3222331877346));
#4434=CARTESIAN_POINT('Ctrl Pts',(11.2072574260307,-18.6964063325782,10.2990112782167));
#4435=CARTESIAN_POINT('Ctrl Pts',(11.1049744332798,-18.7600358496378,10.2488647450845));
#4436=CARTESIAN_POINT('Ctrl Pts',(11.0506926053059,-18.7934534040675,10.2195338883557));
#4437=CARTESIAN_POINT('Ctrl Pts',(10.9605599346646,-18.8484833235908,10.1667943932594));
#4438=CARTESIAN_POINT('Ctrl Pts',(10.9135037133627,-18.8769815977195,10.1369606309868));
#4439=CARTESIAN_POINT('Ctrl Pts',(10.8398964587853,-18.9211361697998,10.0870139654915));
#4440=CARTESIAN_POINT('Ctrl Pts',(10.8148568638179,-18.936088825374,10.0694990733119));
#4441=CARTESIAN_POINT('Ctrl Pts',(10.7765367468875,-18.9588604674909,10.0419277295209));
#4442=CARTESIAN_POINT('Ctrl Pts',(10.763636585843,-18.9665081207253,10.0325207806703));
#4443=CARTESIAN_POINT('Ctrl Pts',(10.7440955296791,-18.9780640940203,10.018085606014));
#4444=CARTESIAN_POINT('Ctrl Pts',(10.7375500417796,-18.9819301671117,10.0132197558985));
#4445=CARTESIAN_POINT('Ctrl Pts',(10.7243953547764,-18.9896902800782,10.0033798052074));
#4446=CARTESIAN_POINT('Ctrl Pts',(10.7151407493099,-18.9951409948315,9.99640277073336));
#4447=CARTESIAN_POINT('Ctrl Pts',(10.6472041539651,-19.0351179120896,9.94496548998625));
#4448=CARTESIAN_POINT('Ctrl Pts',(10.5526285547601,-19.0904198272099,9.86943143573173));
#4449=CARTESIAN_POINT('Ctrl Pts',(10.4266012190613,-19.1619634318548,9.7667733841546));
#4450=CARTESIAN_POINT('',(14.0108644223907,-20.7091630642542,10.5199691427023));
#4451=CARTESIAN_POINT('Ctrl Pts',(14.1833479386334,-20.5866627539332,3.76682000261321));
#4452=CARTESIAN_POINT('Ctrl Pts',(14.3759954379502,-20.4486027834654,3.79118701559375));
#4453=CARTESIAN_POINT('Ctrl Pts',(14.5671289138646,-20.3073134259797,3.81565769986298));
#4454=CARTESIAN_POINT('Ctrl Pts',(14.9390758724469,-20.0239658714446,3.89369381130723));
#4455=CARTESIAN_POINT('Ctrl Pts',(15.1194435805229,-19.8822551509541,3.94893718807579));
#4456=CARTESIAN_POINT('Ctrl Pts',(15.4655815025183,-19.6026747905086,4.11067323955278));
#4457=CARTESIAN_POINT('Ctrl Pts',(15.633006903881,-19.4634193725623,4.21478803327596));
#4458=CARTESIAN_POINT('Ctrl Pts',(15.9441200401145,-19.1981582708106,4.45602089873821));
#4459=CARTESIAN_POINT('Ctrl Pts',(16.0893665158346,-19.0709234770806,4.59378725464237));
#4460=CARTESIAN_POINT('Ctrl Pts',(16.3590418736574,-18.829609844451,4.90618479693049));
#4461=CARTESIAN_POINT('Ctrl Pts',(16.4802877406415,-18.7183652113786,5.07898403879552));
#4462=CARTESIAN_POINT('Ctrl Pts',(16.6914710518143,-18.521505910845,5.45496739815263));
#4463=CARTESIAN_POINT('Ctrl Pts',(16.7827874306055,-18.4345899049358,5.6613190828256));
#4464=CARTESIAN_POINT('Ctrl Pts',(16.9269155722338,-18.2960260222895,6.09173541747379));
#4465=CARTESIAN_POINT('Ctrl Pts',(16.9808592548902,-18.2433422417503,6.31722753243998));
#4466=CARTESIAN_POINT('Ctrl Pts',(17.0495425082253,-18.1760661967449,6.7868448644955));
#4467=CARTESIAN_POINT('Ctrl Pts',(17.0631087687921,-18.1626482319341,7.02267152804934));
#4468=CARTESIAN_POINT('Ctrl Pts',(17.0497594396097,-18.1757874734655,7.49632262035273));
#4469=CARTESIAN_POINT('Ctrl Pts',(17.0219495702672,-18.2032152661232,7.73554814471147));
#4470=CARTESIAN_POINT('Ctrl Pts',(16.9286480830432,-18.2941800783455,8.18908292894004));
#4471=CARTESIAN_POINT('Ctrl Pts',(16.8633090956666,-18.3575657923233,8.40690747822448));
#4472=CARTESIAN_POINT('Ctrl Pts',(16.6105079985132,-18.5984893310747,9.03408081273336));
#4473=CARTESIAN_POINT('Ctrl Pts',(16.3795465902561,-18.8140613557884,9.38777934563364));
#4474=CARTESIAN_POINT('Ctrl Pts',(15.8108538436622,-19.3156894368016,9.96882493813264));
#4475=CARTESIAN_POINT('Ctrl Pts',(15.4891042243251,-19.5875371286725,10.1808494047543));
#4476=CARTESIAN_POINT('Ctrl Pts',(14.7750512578055,-20.1542741994065,10.46568213773));
#4477=CARTESIAN_POINT('Ctrl Pts',(14.4014956339189,-20.4343389852532,10.5295681396927));
#4478=CARTESIAN_POINT('Ctrl Pts',(14.0108644223599,-20.7091630642758,10.5199691445718));
#4479=CARTESIAN_POINT('',(12.9635610121122,-19.2330875387386,10.5198392826123));
#4480=CARTESIAN_POINT('Ctrl Pts',(14.0108644223599,-20.7091630642758,10.5199691445718));
#4481=CARTESIAN_POINT('Ctrl Pts',(14.0104392595145,-20.7085174385145,10.5199696224918));
#4482=CARTESIAN_POINT('Ctrl Pts',(14.0100140913751,-20.7078718162392,10.5199701001444));
#4483=CARTESIAN_POINT('Ctrl Pts',(14.0095889179341,-20.7072261974551,10.5199705775296));
#4484=CARTESIAN_POINT('Ctrl Pts',(13.898892176326,-20.5391350402405,10.5200948679514));
#4485=CARTESIAN_POINT('Ctrl Pts',(13.7878585164752,-20.3712643455502,10.5202012528843));
#4486=CARTESIAN_POINT('Ctrl Pts',(13.6762352752763,-20.2037869869964,10.5202883195894));
#4487=CARTESIAN_POINT('Ctrl Pts',(13.6014740509875,-20.0916166877681,10.5203466337308));
#4488=CARTESIAN_POINT('Ctrl Pts',(13.5264561686784,-19.9796158523974,10.5203964269386));
#4489=CARTESIAN_POINT('Ctrl Pts',(13.4509204553024,-19.8679656190889,10.5204350744002));
#4490=CARTESIAN_POINT('Ctrl Pts',(13.4002388002478,-19.7930524639945,10.5204610054099));
#4491=CARTESIAN_POINT('Ctrl Pts',(13.3493305222121,-19.7182905559585,10.5204820722063));
#4492=CARTESIAN_POINT('Ctrl Pts',(13.2979405480797,-19.643861515699,10.5204948169842));
#4493=CARTESIAN_POINT('Ctrl Pts',(13.2633575365091,-19.5937743069789,10.5205033936143));
#4494=CARTESIAN_POINT('Ctrl Pts',(13.2285615043997,-19.5438314109534,10.5205083546246));
#4495=CARTESIAN_POINT('Ctrl Pts',(13.1933142792452,-19.4942093760092,10.5205056835676));
#4496=CARTESIAN_POINT('Ctrl Pts',(13.1694856649344,-19.4606627825733,10.5205038778201));
#4497=CARTESIAN_POINT('Ctrl Pts',(13.1454547759617,-19.4272561925475,10.5204987334019));
#4498=CARTESIAN_POINT('Ctrl Pts',(13.1210047686181,-19.394159761165,10.5204858868777));
#4499=CARTESIAN_POINT('Ctrl Pts',(13.1043657804093,-19.3716366132661,10.5204771444196));
#4500=CARTESIAN_POINT('Ctrl Pts',(13.08753571399,-19.3492497248911,10.5204649853451));
#4501=CARTESIAN_POINT('Ctrl Pts',(13.0703172440496,-19.3271664261842,10.5204447999261));
#4502=CARTESIAN_POINT('Ctrl Pts',(13.058495787265,-19.3120049883661,10.5204309414905));
#4503=CARTESIAN_POINT('Ctrl Pts',(13.0464936247448,-19.2969776229708,10.520413464925));
#4504=CARTESIAN_POINT('Ctrl Pts',(13.0341260193834,-19.2822583196728,10.5203874394623));
#4505=CARTESIAN_POINT('Ctrl Pts',(13.0214423177511,-19.2671628144547,10.5203607488302));
#4506=CARTESIAN_POINT('Ctrl Pts',(13.0084438486064,-19.252259616454,10.5203280917076));
#4507=CARTESIAN_POINT('Ctrl Pts',(12.9942850671255,-19.2385382515367,10.5202622961109));
#4508=CARTESIAN_POINT('Ctrl Pts',(12.9889769163604,-19.23339408897,10.5202376292321));
#4509=CARTESIAN_POINT('Ctrl Pts',(12.9834887811171,-19.2284005466091,10.5202082472254));
#4510=CARTESIAN_POINT('Ctrl Pts',(12.9776074871208,-19.2239230456103,10.5201652675892));
#4511=CARTESIAN_POINT('Ctrl Pts',(12.9729904201537,-19.2204080160998,10.5201315267392));
#4512=CARTESIAN_POINT('Ctrl Pts',(12.9680759064799,-19.2170285923932,10.5200911462784));
#4513=CARTESIAN_POINT('Ctrl Pts',(12.9635610195872,-19.2330875408422,10.5198392827408));
#4514=CARTESIAN_POINT('',(12.9635610158954,-19.2330875539733,10.5198392825348));
#4515=CARTESIAN_POINT('Ctrl Pts',(13.8852183488514,-21.0675435187116,10.5198392812014));
#4516=CARTESIAN_POINT('Ctrl Pts',(12.1297577504154,-17.5734950678701,10.5198392812014));
#4517=CARTESIAN_POINT('Ctrl Pts',(13.8842778373015,-21.0680160453498,10.5198653210279));
#4518=CARTESIAN_POINT('Ctrl Pts',(12.1288172388656,-17.5739675945083,10.5198653210279));
#4519=CARTESIAN_POINT('Ctrl Pts',(13.8833372958938,-21.068488586989,10.5198908613298));
#4520=CARTESIAN_POINT('Ctrl Pts',(12.1278766974579,-17.5744401361475,10.5198908613298));
#4521=CARTESIAN_POINT('Ctrl Pts',(13.645107415897,-21.1881787325574,10.5262332205713));
#4522=CARTESIAN_POINT('Ctrl Pts',(11.889646817461,-17.694130281716,10.5262332205713));
#4523=CARTESIAN_POINT('Ctrl Pts',(13.4104587039333,-21.3060696473863,10.5019113352305));
#4524=CARTESIAN_POINT('Ctrl Pts',(11.6549981054974,-17.8120211965448,10.5019113352305));
#4525=CARTESIAN_POINT('Ctrl Pts',(12.9462265620721,-21.5393066058975,10.3949300652902));
#4526=CARTESIAN_POINT('Ctrl Pts',(11.1907659636361,-18.045258155056,10.3949300652902));
#4527=CARTESIAN_POINT('Ctrl Pts',(12.7147538269325,-21.6556018639245,10.3097550937234));
#4528=CARTESIAN_POINT('Ctrl Pts',(10.9592932284965,-18.1615534130831,10.3097550937234));
#4529=CARTESIAN_POINT('Ctrl Pts',(12.3117147968665,-21.8580945158917,10.0857199837812));
#4530=CARTESIAN_POINT('Ctrl Pts',(10.5562541984306,-18.3640460650502,10.0857199837812));
#4531=CARTESIAN_POINT('Ctrl Pts',(12.1345032291573,-21.9471281767231,9.95124424807784));
#4532=CARTESIAN_POINT('Ctrl Pts',(10.3790426307214,-18.4530797258816,9.95124424807784));
#4533=CARTESIAN_POINT('Ctrl Pts',(11.9586037623405,-22.0355026190432,9.81371132475541));
#4534=CARTESIAN_POINT('Ctrl Pts',(10.2031431639046,-18.5414541682017,9.81371132475541));
#4535=CARTESIAN_POINT('',(13.3743724497279,-20.0507618755946,10.5198392825348));
#4536=CARTESIAN_POINT('',(21.6404836902189,-36.5035339856979,10.5198392825348));
#4537=CARTESIAN_POINT('',(11.9601022221584,-22.0131291322415,9.8216595987212));
#4538=CARTESIAN_POINT('Ctrl Pts',(13.7838000529487,-20.8657555698775,10.5198401013023));
#4539=CARTESIAN_POINT('Ctrl Pts',(13.7829395172411,-20.8663627098137,10.5198658578426));
#4540=CARTESIAN_POINT('Ctrl Pts',(13.7820789294318,-20.8669697723739,10.5198911247561));
#4541=CARTESIAN_POINT('Ctrl Pts',(13.7812182899179,-20.867576757408,10.5199159020083));
#4542=CARTESIAN_POINT('Ctrl Pts',(13.6878102167647,-20.9334548649758,10.5226050597136));
#4543=CARTESIAN_POINT('Ctrl Pts',(13.5946100337065,-20.998009311808,10.5197408249669));
#4544=CARTESIAN_POINT('Ctrl Pts',(13.5015161974475,-21.0613544204223,10.5114854782801));
#4545=CARTESIAN_POINT('Ctrl Pts',(13.4070146638505,-21.1256573877343,10.50310530024));
#4546=CARTESIAN_POINT('Ctrl Pts',(13.3126227209297,-21.1887141651532,10.4891696710679));
#4547=CARTESIAN_POINT('Ctrl Pts',(13.2182387495133,-21.2506420287497,10.4697949082526));
#4548=CARTESIAN_POINT('Ctrl Pts',(13.1865201647853,-21.2714534457629,10.4632838444912));
#4549=CARTESIAN_POINT('Ctrl Pts',(13.1548025180394,-21.2921373491961,10.4561580722794));
#4550=CARTESIAN_POINT('Ctrl Pts',(13.1230820656574,-21.3126981331909,10.4484207002604));
#4551=CARTESIAN_POINT('Ctrl Pts',(13.0337742689757,-21.3705862835399,10.4266364066821));
#4552=CARTESIAN_POINT('Ctrl Pts',(12.9441293524833,-21.4276566862658,10.3995901939302));
#4553=CARTESIAN_POINT('Ctrl Pts',(12.8553278865786,-21.4833722966907,10.3671419910567));
#4554=CARTESIAN_POINT('Ctrl Pts',(12.8483247596493,-21.4877661823971,10.3645830368656));
#4555=CARTESIAN_POINT('Ctrl Pts',(12.8413268907703,-21.4921516359952,10.3619904623264));
#4556=CARTESIAN_POINT('Ctrl Pts',(12.8343348662106,-21.4965283904463,10.3593641865606));
#4557=CARTESIAN_POINT('Ctrl Pts',(12.7731943399908,-21.5348001482159,10.3363991810818));
#4558=CARTESIAN_POINT('Ctrl Pts',(12.712831572842,-21.5721676146777,10.3109914949913));
#4559=CARTESIAN_POINT('Ctrl Pts',(12.653444434475,-21.60853418786,10.2830817649157));
#4560=CARTESIAN_POINT('Ctrl Pts',(12.5989492297366,-21.6419051147257,10.2574710603676));
#4561=CARTESIAN_POINT('Ctrl Pts',(12.5452745184728,-21.6744337653154,10.2297528969312));
#4562=CARTESIAN_POINT('Ctrl Pts',(12.4925877700001,-21.7060381723317,10.1998347499943));
#4563=CARTESIAN_POINT('Ctrl Pts',(12.4878581781421,-21.7088752414322,10.1971490533389));
#4564=CARTESIAN_POINT('Ctrl Pts',(12.4831365636835,-21.7117048546038,10.1944455984094));
#4565=CARTESIAN_POINT('Ctrl Pts',(12.4784230581282,-21.7145269473478,10.1917243004036));
#4566=CARTESIAN_POINT('Ctrl Pts',(12.4459255005584,-21.7339840415082,10.1729621418432));
#4567=CARTESIAN_POINT('Ctrl Pts',(12.4137523215693,-21.7531143387262,10.1532904546891));
#4568=CARTESIAN_POINT('Ctrl Pts',(12.3818059154636,-21.7719673923798,10.1328238740808));
#4569=CARTESIAN_POINT('Ctrl Pts',(12.2969195892067,-21.8220627445168,10.0784411421664));
#4570=CARTESIAN_POINT('Ctrl Pts',(12.2139975144732,-21.8700183128311,10.0186622665844));
#4571=CARTESIAN_POINT('Ctrl Pts',(12.1319401567686,-21.9166481257502,9.95619067682068));
#4572=CARTESIAN_POINT('Ctrl Pts',(12.0743638507144,-21.9493663664416,9.91235690648551));
#4573=CARTESIAN_POINT('Ctrl Pts',(12.0172125548039,-21.9814322615032,9.86719893960153));
#4574=CARTESIAN_POINT('Ctrl Pts',(11.9601022221584,-22.0131291322415,9.82165959872121));
#4575=CARTESIAN_POINT('',(12.0936346603601,-22.2789105512328,9.82165959872121));
#4576=CARTESIAN_POINT('Origin',(0.,-0.795020000000708,9.766819938));
#4577=CARTESIAN_POINT('',(11.8042456830624,-22.0914337170923,9.766819938));
#4578=CARTESIAN_POINT('',(10.0544321356701,-22.9712651236647,9.766819938));
#4579=CARTESIAN_POINT('Origin',(0.,-0.795020000000708,9.766819938));
#4580=CARTESIAN_POINT('',(8.70622765497562,-20.2878145344659,9.766819938));
#4581=CARTESIAN_POINT('',(11.9393809234096,-22.3604053349171,9.766819938));
#4582=CARTESIAN_POINT('Ctrl Pts',(9.89046275845213,-23.075279060754,9.83588308901001));
#4583=CARTESIAN_POINT('Ctrl Pts',(8.13397052192397,-19.5791772493979,9.83588308901001));
#4584=CARTESIAN_POINT('Ctrl Pts',(9.68076171458627,-23.1806359054391,10.0282295040584));
#4585=CARTESIAN_POINT('Ctrl Pts',(7.92426947805811,-19.6845340940829,10.0282295040584));
#4586=CARTESIAN_POINT('Ctrl Pts',(9.44863521363965,-23.2972596248859,10.1886205518768));
#4587=CARTESIAN_POINT('Ctrl Pts',(7.69214297711149,-19.8011578135297,10.1886205518768));
#4588=CARTESIAN_POINT('Ctrl Pts',(9.06894410577075,-23.488021942243,10.3798273636015));
#4589=CARTESIAN_POINT('Ctrl Pts',(7.31245186924259,-19.9919201308868,10.3798273636015));
#4590=CARTESIAN_POINT('Ctrl Pts',(8.9290356365874,-23.5583139855544,10.4369731229284));
#4591=CARTESIAN_POINT('Ctrl Pts',(7.17254340005923,-20.0622121741983,10.4369731229284));
#4592=CARTESIAN_POINT('Ctrl Pts',(8.64156645010215,-23.7027426725744,10.5282562217273));
#4593=CARTESIAN_POINT('Ctrl Pts',(6.88507421357399,-20.2066408612183,10.5282562217273));
#4594=CARTESIAN_POINT('Ctrl Pts',(8.49315504359966,-23.7773067148707,10.5623377410308));
#4595=CARTESIAN_POINT('Ctrl Pts',(6.7366628070715,-20.2812049035145,10.5623377410308));
#4596=CARTESIAN_POINT('Ctrl Pts',(8.21349058584061,-23.9178141930256,10.6027078170528));
#4597=CARTESIAN_POINT('Ctrl Pts',(6.45699834931245,-20.4217123816694,10.6027078170528));
#4598=CARTESIAN_POINT('Ctrl Pts',(8.08123187516214,-23.984262886758,10.6118987016904));
#4599=CARTESIAN_POINT('Ctrl Pts',(6.32473963863398,-20.4881610754018,10.6118987016904));
#4600=CARTESIAN_POINT('Ctrl Pts',(7.94886417170392,-24.0507663400431,10.6112850169764));
#4601=CARTESIAN_POINT('Ctrl Pts',(6.19237193517576,-20.5546645286869,10.6112850169764));
#4602=CARTESIAN_POINT('',(9.88178442036548,-23.0580058388812,9.8358831043829));
#4603=CARTESIAN_POINT('',(8.53218145117052,-20.3717717143625,9.8358831043829));
#4604=CARTESIAN_POINT('',(7.85895760107119,-23.8409353337656,10.6113141304654));
#4605=CARTESIAN_POINT('Ctrl Pts',(9.88178442036548,-23.0580058388812,9.8358831043829));
#4606=CARTESIAN_POINT('Ctrl Pts',(9.82162646738957,-23.0850219333929,9.88988199926785));
#4607=CARTESIAN_POINT('Ctrl Pts',(9.75972024671562,-23.1124819027383,9.94119072342963));
#4608=CARTESIAN_POINT('Ctrl Pts',(9.69618455417929,-23.1402743198254,9.98982149767941));
#4609=CARTESIAN_POINT('Ctrl Pts',(9.63217179858803,-23.1682754185978,10.0388174201601));
#4610=CARTESIAN_POINT('Ctrl Pts',(9.56650436439039,-23.1966143002477,10.0850954140316));
#4611=CARTESIAN_POINT('Ctrl Pts',(9.49927480125405,-23.2251915498301,10.1286258250104));
#4612=CARTESIAN_POINT('Ctrl Pts',(9.4324902789226,-23.2535796260553,10.1718680769081));
#4613=CARTESIAN_POINT('Ctrl Pts',(9.3641635649195,-23.2822032644272,10.2123993110335));
#4614=CARTESIAN_POINT('Ctrl Pts',(9.29436690025267,-23.3109742973047,10.2501439626575));
#4615=CARTESIAN_POINT('Ctrl Pts',(9.25502485182535,-23.3271915674876,10.2714193619786));
#4616=CARTESIAN_POINT('Ctrl Pts',(9.21521549228468,-23.3434558077002,10.2918085424308));
#4617=CARTESIAN_POINT('Ctrl Pts',(9.17495036554307,-23.3597519283247,10.3112908017898));
#4618=CARTESIAN_POINT('Ctrl Pts',(9.1036278237464,-23.3886176202626,10.3458001742885));
#4619=CARTESIAN_POINT('Ctrl Pts',(9.03081774129042,-23.4176122448008,10.3775639442257));
#4620=CARTESIAN_POINT('Ctrl Pts',(8.95632761987574,-23.4467808862389,10.4065437871503));
#4621=CARTESIAN_POINT('Ctrl Pts',(8.95157168865496,-23.4486432009975,10.4083940477906));
#4622=CARTESIAN_POINT('Ctrl Pts',(8.94680890349626,-23.4505062278644,10.4102329435289));
#4623=CARTESIAN_POINT('Ctrl Pts',(8.94203921205089,-23.4523699797029,10.4120604575744));
#4624=CARTESIAN_POINT('Ctrl Pts',(8.87820566143713,-23.477312871435,10.4365183730724));
#4625=CARTESIAN_POINT('Ctrl Pts',(8.81394212455774,-23.5020490224381,10.4586297165801));
#4626=CARTESIAN_POINT('Ctrl Pts',(8.74909507210733,-23.526642362302,10.4785275991669));
#4627=CARTESIAN_POINT('Ctrl Pts',(8.74462079222985,-23.5283392395156,10.4799005019018));
#4628=CARTESIAN_POINT('Ctrl Pts',(8.74014372798326,-23.5300354401009,10.4812628478936));
#4629=CARTESIAN_POINT('Ctrl Pts',(8.73566382607387,-23.5317309864958,10.4826146723279));
#4630=CARTESIAN_POINT('Ctrl Pts',(8.67212097574934,-23.5557805869028,10.5017889264585));
#4631=CARTESIAN_POINT('Ctrl Pts',(8.6078596953097,-23.5797726969299,10.5188400095794));
#4632=CARTESIAN_POINT('Ctrl Pts',(8.54312855126343,-23.6035700549834,10.5337638070602));
#4633=CARTESIAN_POINT('Ctrl Pts',(8.47696814628008,-23.6278928577015,10.5490171213615));
#4634=CARTESIAN_POINT('Ctrl Pts',(8.41031535233125,-23.6520129905803,10.562048670182));
#4635=CARTESIAN_POINT('Ctrl Pts',(8.34341657413771,-23.6757934399738,10.572806065285));
#4636=CARTESIAN_POINT('Ctrl Pts',(8.31909206161811,-23.6844400528808,10.5767174729209));
#4637=CARTESIAN_POINT('Ctrl Pts',(8.29473496657527,-23.6930417886013,10.5803277344654));
#4638=CARTESIAN_POINT('Ctrl Pts',(8.2703571590361,-23.7015920481467,10.5836326025698));
#4639=CARTESIAN_POINT('Ctrl Pts',(8.20274623982028,-23.7253058668103,10.5927985281793));
#4640=CARTESIAN_POINT('Ctrl Pts',(8.13478461422995,-23.7487198801529,10.5997058936494));
#4641=CARTESIAN_POINT('Ctrl Pts',(8.06628165917324,-23.7719163063462,10.604334929974));
#4642=CARTESIAN_POINT('Ctrl Pts',(7.99777870411652,-23.7951127325395,10.6089639662986));
#4643=CARTESIAN_POINT('Ctrl Pts',(7.92873441798833,-23.8180915723899,10.6113147262959));
#4644=CARTESIAN_POINT('Ctrl Pts',(7.85895760110818,-23.8409353337555,10.6113138229518));
#4645=CARTESIAN_POINT('',(7.85872033922901,-23.8403700827268,10.6113138232115));
#4646=CARTESIAN_POINT('Ctrl Pts',(7.85895760110819,-23.8409353337555,10.6113138229518));
#4647=CARTESIAN_POINT('Ctrl Pts',(7.85889166480244,-23.8407419218297,10.6113138232988));
#4648=CARTESIAN_POINT('Ctrl Pts',(7.85881207640239,-23.8405526753345,10.6113138232115));
#4649=CARTESIAN_POINT('Ctrl Pts',(7.85872033922901,-23.8403700827268,10.6113138232115));
#4650=CARTESIAN_POINT('',(15.7162695499735,-39.4799450590455,10.6113138232115));
#4651=CARTESIAN_POINT('Ctrl Pts',(11.0970776875045,-25.9933135088376,9.766819938));
#4652=CARTESIAN_POINT('Ctrl Pts',(10.4966528058203,-26.2577346512941,10.2112126261667));
#4653=CARTESIAN_POINT('Ctrl Pts',(9.74128620389594,-26.5624126437422,10.4961349662931));
#4654=CARTESIAN_POINT('Ctrl Pts',(8.10042696359959,-27.1243622547998,10.6699929777089));
#4655=CARTESIAN_POINT('Ctrl Pts',(7.25222900394598,-27.3678616791069,10.5550579523473));
#4656=CARTESIAN_POINT('Ctrl Pts',(6.49222443378,-27.552264829419,10.2547238746359));
#4657=CARTESIAN_POINT('Ctrl Pts',(8.53778688404478,-20.1818951646494,9.766819938));
#4658=CARTESIAN_POINT('Ctrl Pts',(8.07571803467389,-20.3853856873964,10.211326555904));
#4659=CARTESIAN_POINT('Ctrl Pts',(7.49467814206609,-20.619744413482,10.4961349662931));
#4660=CARTESIAN_POINT('Ctrl Pts',(6.23224609510109,-21.0520930149686,10.6699929777089));
#4661=CARTESIAN_POINT('Ctrl Pts',(5.57975403446829,-21.2394133955085,10.5551032345303));
#4662=CARTESIAN_POINT('Ctrl Pts',(4.99493922453262,-21.3813095071039,10.2547238746359));
#4663=CARTESIAN_POINT('',(7.46801398036598,-23.970571679026,10.6109457952904));
#4664=CARTESIAN_POINT('Ctrl Pts',(6.50651991254581,-21.1491744042466,10.6113111769717));
#4665=CARTESIAN_POINT('Ctrl Pts',(6.54509417298378,-21.2641482057256,10.6113110119287));
#4666=CARTESIAN_POINT('Ctrl Pts',(6.58398141743187,-21.3801185960311,10.6113096939032));
#4667=CARTESIAN_POINT('Ctrl Pts',(6.62315670943629,-21.4959918004281,10.6113064231696));
#4668=CARTESIAN_POINT('Ctrl Pts',(6.75339579042505,-21.8812147018983,10.6112955495472));
#4669=CARTESIAN_POINT('Ctrl Pts',(6.88402815640541,-22.2663052893263,10.6112663551415));
#4670=CARTESIAN_POINT('Ctrl Pts',(7.01530273847868,-22.6511764453948,10.6112150542559));
#4671=CARTESIAN_POINT('Ctrl Pts',(7.02612170810972,-22.682895528279,10.6112108263032));
#4672=CARTESIAN_POINT('Ctrl Pts',(7.0369450673777,-22.7146131113077,10.6112064451225));
#4673=CARTESIAN_POINT('Ctrl Pts',(7.04777297048496,-22.7463291406159,10.6112019069055));
#4674=CARTESIAN_POINT('Ctrl Pts',(7.18717208198402,-23.1546433139188,10.6111434816116));
#4675=CARTESIAN_POINT('Ctrl Pts',(7.32724604651808,-23.562727574734,10.6110596203816));
#4676=CARTESIAN_POINT('Ctrl Pts',(7.46801397998307,-23.9705716791582,10.6109457952956));
#4677=CARTESIAN_POINT('',(5.74126502171332,-24.4572385944609,10.2547238628048));
#4678=CARTESIAN_POINT('Ctrl Pts',(7.46801397999952,-23.9705716792059,10.6109457952955));
#4679=CARTESIAN_POINT('Ctrl Pts',(7.17287069947896,-24.0656810171794,10.6149038768157));
#4680=CARTESIAN_POINT('Ctrl Pts',(6.88120393826379,-24.1534244605278,10.5868944378014));
#4681=CARTESIAN_POINT('Ctrl Pts',(6.44890696216902,-24.2749423272403,10.498557412735));
#4682=CARTESIAN_POINT('Ctrl Pts',(6.30568838878741,-24.3137598010917,10.4613064631353));
#4683=CARTESIAN_POINT('Ctrl Pts',(6.09230877911985,-24.3695311919433,10.3931203667313));
#4684=CARTESIAN_POINT('Ctrl Pts',(6.02135391843002,-24.3877300271903,10.3683070061361));
#4685=CARTESIAN_POINT('Ctrl Pts',(5.88026986749843,-24.42324218053,10.3145033590526));
#4686=CARTESIAN_POINT('Ctrl Pts',(5.80923533920711,-24.4407729747035,10.2850942971047));
#4687=CARTESIAN_POINT('Ctrl Pts',(5.74126501808681,-24.4572385949423,10.2547238746359));
#4688=CARTESIAN_POINT('',(5.74358182915631,-24.4667871682615,10.2547238746359));
#4689=CARTESIAN_POINT('Ctrl Pts',(6.49222443378,-27.552264829419,10.2547238746359));
#4690=CARTESIAN_POINT('Ctrl Pts',(3.81812432927966,-28.2010931429277,9.19618688148083));
#4691=CARTESIAN_POINT('Ctrl Pts',(1.04799060112188,-28.4459265712012,8.138260867791));
#4692=CARTESIAN_POINT('Ctrl Pts',(-1.69845746621689,-28.2761839345114,7.07972387463592));
#4693=CARTESIAN_POINT('Ctrl Pts',(4.99494020089715,-21.3813135311214,10.2547238746359));
#4694=CARTESIAN_POINT('Ctrl Pts',(2.93758976646667,-21.8804972417168,9.1962018877392));
#4695=CARTESIAN_POINT('Ctrl Pts',(0.806265396425932,-22.0688706213034,8.13824586153263));
#4696=CARTESIAN_POINT('Ctrl Pts',(-1.30674679596392,-21.9382771230468,7.07972387463592));
#4697=CARTESIAN_POINT('Ctrl Pts',(5.74126503592659,-24.457238590614,10.2547238289671));
#4698=CARTESIAN_POINT('Ctrl Pts',(5.21062921589738,-24.5859886115774,10.0171971688279));
#4699=CARTESIAN_POINT('Ctrl Pts',(4.67540616604799,-24.6969147658046,9.77955501076882));
#4700=CARTESIAN_POINT('Ctrl Pts',(4.13693837986167,-24.7897482483763,9.54186328322988));
#4701=CARTESIAN_POINT('Ctrl Pts',(3.59679015353213,-24.882871443935,9.30342977181656));
#4702=CARTESIAN_POINT('Ctrl Pts',(3.05337733036738,-24.9577885304728,9.06494638787555));
#4703=CARTESIAN_POINT('Ctrl Pts',(2.50808899775878,-25.0142678881004,8.82647943067014));
#4704=CARTESIAN_POINT('Ctrl Pts',(2.38689854047463,-25.0268204383177,8.77348009460763));
#4705=CARTESIAN_POINT('Ctrl Pts',(2.26561555985678,-25.0384624204579,8.72048156938468));
#4706=CARTESIAN_POINT('Ctrl Pts',(2.14425549760171,-25.0491915841378,8.66748458313091));
#4707=CARTESIAN_POINT('Ctrl Pts',(1.68868755798863,-25.0894672967622,8.46854164107313));
#4708=CARTESIAN_POINT('Ctrl Pts',(1.23176589686879,-25.1168997668402,8.26950327998338));
#4709=CARTESIAN_POINT('Ctrl Pts',(0.77443761126653,-25.1314460480266,8.07046347272894));
#4710=CARTESIAN_POINT('Ctrl Pts',(0.318708503596446,-25.1459414640192,7.87211966455745));
#4711=CARTESIAN_POINT('Ctrl Pts',(-0.137423934949621,-25.1476407533484,
7.67377442921699));
#4712=CARTESIAN_POINT('Ctrl Pts',(-0.593032947634956,-25.1365519125991,
7.47552071232582));
#4713=CARTESIAN_POINT('Ctrl Pts',(-0.896342118756663,-25.1291698218092,
7.34353875220689));
#4714=CARTESIAN_POINT('Ctrl Pts',(-1.1994195392103,-25.1161212395994,7.2115973472693));
#4715=CARTESIAN_POINT('Ctrl Pts',(-1.50199585818188,-25.0974206888399,7.07972392463156));
#4716=CARTESIAN_POINT('Origin',(0.,-0.795020000000708,13.49502));
#4717=CARTESIAN_POINT('Ctrl Pts',(-28.463875,-1.49113384969471,13.49502));
#4718=CARTESIAN_POINT('Ctrl Pts',(-28.2924336600294,-1.51134065539896,13.49502));
#4719=CARTESIAN_POINT('Ctrl Pts',(-28.122267951761,-1.53645579945039,13.49502));
#4720=CARTESIAN_POINT('Ctrl Pts',(-27.9533641340923,-1.56638510918422,13.49502));
#4721=CARTESIAN_POINT('Ctrl Pts',(-27.7831705468194,-1.59654296268041,13.49502));
#4722=CARTESIAN_POINT('Ctrl Pts',(-27.6142575979174,-1.63158882507606,13.49502));
#4723=CARTESIAN_POINT('Ctrl Pts',(-27.4466121685444,-1.67147913649287,13.49502));
#4724=CARTESIAN_POINT('Ctrl Pts',(-27.278902259321,-1.71138479053685,13.49502));
#4725=CARTESIAN_POINT('Ctrl Pts',(-27.1124602561077,-1.75613875774504,13.49502));
#4726=CARTESIAN_POINT('Ctrl Pts',(-26.9472828835088,-1.80574863301415,13.49502));
#4727=CARTESIAN_POINT('Ctrl Pts',(-26.7828543531089,-1.85513359873599,13.49502));
#4728=CARTESIAN_POINT('Ctrl Pts',(-26.6196784551061,-1.90933075095786,13.49502));
#4729=CARTESIAN_POINT('Ctrl Pts',(-26.4577702733201,-1.96839567486475,13.49502));
#4730=CARTESIAN_POINT('Ctrl Pts',(-26.3762251292223,-1.9981437560178,13.49502));
#4731=CARTESIAN_POINT('Ctrl Pts',(-26.2950019004885,-2.02912735645695,13.49502));
#4732=CARTESIAN_POINT('Ctrl Pts',(-26.2141049657603,-2.06135796043418,13.49502));
#4733=CARTESIAN_POINT('Ctrl Pts',(-26.18625289184,-2.07245466227441,13.49502));
#4734=CARTESIAN_POINT('Ctrl Pts',(-26.1591208782428,-2.0834243260466,13.4950199999999));
#4735=CARTESIAN_POINT('Ctrl Pts',(-26.1315289243008,-2.09473996887371,13.4950199999992));
#4736=CARTESIAN_POINT('Ctrl Pts',(-26.111289819432,-2.10304015965819,13.4950199999987));
#4737=CARTESIAN_POINT('Ctrl Pts',(-26.0908035969102,-2.11152742773119,13.495019999998));
#4738=CARTESIAN_POINT('Ctrl Pts',(-26.0696113707085,-2.12040490481736,13.4950199999981));
#4739=CARTESIAN_POINT('Ctrl Pts',(-25.9073232498444,-2.18838780857714,13.4950199999989));
#4740=CARTESIAN_POINT('Ctrl Pts',(-25.7477123032199,-2.26091043238373,13.4950199999982));
#4741=CARTESIAN_POINT('Ctrl Pts',(-25.5907526581,-2.3378723318449,13.4950199999915));
#4742=CARTESIAN_POINT('Ctrl Pts',(-25.4324800848642,-2.41547799831752,13.4950199999846));
#4743=CARTESIAN_POINT('Ctrl Pts',(-25.2769027686584,-2.49759771828919,13.4950199999697));
#4744=CARTESIAN_POINT('Ctrl Pts',(-25.1240087047885,-2.58417944219588,13.4950199999449));
#4745=CARTESIAN_POINT('Ctrl Pts',(-24.9710643685641,-2.67078963461864,13.49501999992));
#4746=CARTESIAN_POINT('Ctrl Pts',(-24.8208045029388,-2.76186506813387,13.495019999885));
#4747=CARTESIAN_POINT('Ctrl Pts',(-24.6732400474345,-2.85740051478816,13.4950199998554));
#4748=CARTESIAN_POINT('Ctrl Pts',(-24.5264839250123,-2.95241263445429,13.495019999826));
#4749=CARTESIAN_POINT('Ctrl Pts',(-24.3823932756172,-3.0518364086406,13.4950199998037));
#4750=CARTESIAN_POINT('Ctrl Pts',(-24.2410092453979,-3.15570795998365,13.4950199998081));
#4751=CARTESIAN_POINT('Ctrl Pts',(-24.1116977821287,-3.25071007779972,13.4950199998122));
#4752=CARTESIAN_POINT('Ctrl Pts',(-23.9846505079527,-3.34943350413919,13.4950199998408));
#4753=CARTESIAN_POINT('Ctrl Pts',(-23.8599265111253,-3.45193229496111,13.495019999885));
#4754=CARTESIAN_POINT('Ctrl Pts',(-23.7265797793512,-3.56151729155019,13.4950199999321));
#4755=CARTESIAN_POINT('Ctrl Pts',(-23.5969753555403,-3.67452866029772,13.495019999956));
#4756=CARTESIAN_POINT('Ctrl Pts',(-23.471048103461,-3.79089124987622,13.4950199999709));
#4757=CARTESIAN_POINT('Ctrl Pts',(-23.3441102794452,-3.90818765453869,13.495019999986));
#4758=CARTESIAN_POINT('Ctrl Pts',(-23.2209083990437,-4.02888963601972,13.4950199999918));
#4759=CARTESIAN_POINT('Ctrl Pts',(-23.1014046703363,-4.15296453255432,13.4950199999952));
#4760=CARTESIAN_POINT('Ctrl Pts',(-22.9818578418305,-4.27708417750873,13.4950199999985));
#4761=CARTESIAN_POINT('Ctrl Pts',(-22.8660114113055,-4.40457960393932,13.4950199999992));
#4762=CARTESIAN_POINT('Ctrl Pts',(-22.7538631333849,-4.53545628687321,13.4950199999996));
#4763=CARTESIAN_POINT('Ctrl Pts',(-22.6422891093011,-4.6656628174096,13.49502));
#4764=CARTESIAN_POINT('Ctrl Pts',(-22.5343751096883,-4.79921654322316,13.4950199999999));
#4765=CARTESIAN_POINT('Ctrl Pts',(-22.4301598675572,-4.9361537809428,13.49502));
#4766=CARTESIAN_POINT('Ctrl Pts',(-22.3411628369395,-5.05309452098083,13.49502));
#4767=CARTESIAN_POINT('Ctrl Pts',(-22.2548637488201,-5.17250343080371,13.49502));
#4768=CARTESIAN_POINT('Ctrl Pts',(-22.1713134105781,-5.29441711233763,13.4950199999999));
#4769=CARTESIAN_POINT('Ctrl Pts',(-22.1589525358364,-5.31245366106325,13.4950199999999));
#4770=CARTESIAN_POINT('Ctrl Pts',(-22.1462390304185,-5.33115646081946,13.4950199999997));
#4771=CARTESIAN_POINT('Ctrl Pts',(-22.1341721313052,-5.34904812922009,13.4950199999996));
#4772=CARTESIAN_POINT('Ctrl Pts',(-22.1312633479078,-5.35336100094522,13.4950199999995));
#4773=CARTESIAN_POINT('Ctrl Pts',(-22.1283919373342,-5.35762660494536,13.4950199999995));
#4774=CARTESIAN_POINT('Ctrl Pts',(-22.1255715245634,-5.36182399846541,13.4950199999995));
#4775=CARTESIAN_POINT('Ctrl Pts',(-22.0292604582151,-5.50515601354962,13.4950199999997));
#4776=CARTESIAN_POINT('Ctrl Pts',(-21.9375086886932,-5.65071658727826,13.4950199999998));
#4777=CARTESIAN_POINT('Ctrl Pts',(-21.8502356607521,-5.79845475358165,13.4950199999999));
#4778=CARTESIAN_POINT('Ctrl Pts',(-21.7623067773816,-5.94730316987613,13.4950199999999));
#4779=CARTESIAN_POINT('Ctrl Pts',(-21.678923845029,-6.09836251147094,13.49502));
#4780=CARTESIAN_POINT('Ctrl Pts',(-21.600045189716,-6.2516143446537,13.49502));
#4781=CARTESIAN_POINT('Ctrl Pts',(-21.5211591203929,-6.40488058237503,13.49502));
#4782=CARTESIAN_POINT('Ctrl Pts',(-21.4467778976591,-6.56034026109834,13.49502));
#4783=CARTESIAN_POINT('Ctrl Pts',(-21.3769051094682,-6.71800079640761,13.49502));
#4784=CARTESIAN_POINT('Ctrl Pts',(-21.3074136058402,-6.87480100354298,13.49502));
#4785=CARTESIAN_POINT('Ctrl Pts',(-21.2423812702845,-7.03377867254243,13.49502));
#4786=CARTESIAN_POINT('Ctrl Pts',(-21.1818598841736,-7.19495845307413,13.49502));
#4787=CARTESIAN_POINT('Ctrl Pts',(-21.1330997819054,-7.32481573307554,13.49502));
#4788=CARTESIAN_POINT('Ctrl Pts',(-21.0872686084191,-7.45610285211203,13.49502));
#4789=CARTESIAN_POINT('Ctrl Pts',(-21.0444176757203,-7.58883720430178,13.49502));
#4790=CARTESIAN_POINT('',(28.463875,-1.49113384969471,13.49502));
#4791=CARTESIAN_POINT('Ctrl Pts',(21.0444176757203,-7.58883720430178,13.49502));
#4792=CARTESIAN_POINT('Ctrl Pts',(21.0974524108197,-7.42455767142785,13.49502));
#4793=CARTESIAN_POINT('Ctrl Pts',(21.1550554017044,-7.26248042387857,13.49502));
#4794=CARTESIAN_POINT('Ctrl Pts',(21.217136921387,-7.1025737382175,13.49502));
#4795=CARTESIAN_POINT('Ctrl Pts',(21.2796925029238,-6.94144598612153,13.49502));
#4796=CARTESIAN_POINT('Ctrl Pts',(21.3467954260153,-6.78252149307162,13.49502));
#4797=CARTESIAN_POINT('Ctrl Pts',(21.4184054972086,-6.6257789505402,13.49502));
#4798=CARTESIAN_POINT('Ctrl Pts',(21.4900431110952,-6.46897612163135,13.49502));
#4799=CARTESIAN_POINT('Ctrl Pts',(21.5661915891647,-6.31435637094229,13.49502));
#4800=CARTESIAN_POINT('Ctrl Pts',(21.6468590169428,-6.16191795636222,13.49502));
#4801=CARTESIAN_POINT('Ctrl Pts',(21.7271607337689,-6.01017063110084,13.49502));
#4802=CARTESIAN_POINT('Ctrl Pts',(21.8119408311493,-5.86058440149813,13.49502));
#4803=CARTESIAN_POINT('Ctrl Pts',(21.9012509194144,-5.71318483331626,13.49502));
#4804=CARTESIAN_POINT('Ctrl Pts',(21.9462319940934,-5.63894696038574,13.49502));
#4805=CARTESIAN_POINT('Ctrl Pts',(21.9923628250624,-5.56526424318189,13.49502));
#4806=CARTESIAN_POINT('Ctrl Pts',(22.0396538308311,-5.49214320207281,13.49502));
#4807=CARTESIAN_POINT('Ctrl Pts',(22.0559356911169,-5.4669682971213,13.49502));
#4808=CARTESIAN_POINT('Ctrl Pts',(22.0719534335118,-5.44247520393187,13.4950199999999));
#4809=CARTESIAN_POINT('Ctrl Pts',(22.0883996985552,-5.4175979038098,13.4950199999992));
#4810=CARTESIAN_POINT('Ctrl Pts',(22.1004632763464,-5.39935003753328,13.4950199999987));
#4811=CARTESIAN_POINT('Ctrl Pts',(22.1127582580885,-5.38089597412357,13.495019999998));
#4812=CARTESIAN_POINT('Ctrl Pts',(22.1255728206866,-5.36182486938396,13.4950199999981));
#4813=CARTESIAN_POINT('Ctrl Pts',(22.2237055635736,-5.21578010167106,13.4950199999989));
#4814=CARTESIAN_POINT('Ctrl Pts',(22.3257734271113,-5.07324120696253,13.4950199999982));
#4815=CARTESIAN_POINT('Ctrl Pts',(22.4316828814581,-4.93416334506296,13.4950199999915));
#4816=CARTESIAN_POINT('Ctrl Pts',(22.5384782418619,-4.79392213168543,13.4950199999846));
#4817=CARTESIAN_POINT('Ctrl Pts',(22.6491800396457,-4.65719955959281,13.4950199999698));
#4818=CARTESIAN_POINT('Ctrl Pts',(22.7637395366563,-4.52397376872529,13.4950199999449));
#4819=CARTESIAN_POINT('Ctrl Pts',(22.8783367014183,-4.39070417253287,13.49501999992));
#4820=CARTESIAN_POINT('Ctrl Pts',(22.9967945052507,-4.26093317983703,13.495019999885));
#4821=CARTESIAN_POINT('Ctrl Pts',(23.1191057000831,-4.13467051021182,13.4950199998554));
#4822=CARTESIAN_POINT('Ctrl Pts',(23.2407468949149,-4.00909948609665,13.495019999826));
#4823=CARTESIAN_POINT('Ctrl Pts',(23.3661998373918,-3.88699804725882,13.4950199998037));
#4824=CARTESIAN_POINT('Ctrl Pts',(23.4954919953036,-3.76841355793585,13.4950199998081));
#4825=CARTESIAN_POINT('Ctrl Pts',(23.6137440925535,-3.65995481774437,13.4950199998122));
#4826=CARTESIAN_POINT('Ctrl Pts',(23.7352084025708,-3.55443824994307,13.4950199998408));
#4827=CARTESIAN_POINT('Ctrl Pts',(23.8599265111253,-3.45193229496107,13.495019999885));
#4828=CARTESIAN_POINT('Ctrl Pts',(23.9932669477896,-3.34233963871889,13.4950199999322));
#4829=CARTESIAN_POINT('Ctrl Pts',(24.1292439143895,-3.23708214163844,13.495019999956));
#4830=CARTESIAN_POINT('Ctrl Pts',(24.2677963009576,-3.13608134339489,13.495019999971));
#4831=CARTESIAN_POINT('Ctrl Pts',(24.4074605767423,-3.03427000914248,13.495019999986));
#4832=CARTESIAN_POINT('Ctrl Pts',(24.5497422138968,-2.93678356189619,13.4950199999918));
#4833=CARTESIAN_POINT('Ctrl Pts',(24.6946164901838,-2.84357859853284,13.4950199999952));
#4834=CARTESIAN_POINT('Ctrl Pts',(24.8395430163224,-2.75034002019227,13.4950199999985));
#4835=CARTESIAN_POINT('Ctrl Pts',(24.9870645585817,-2.66138568473984,13.4950199999992));
#4836=CARTESIAN_POINT('Ctrl Pts',(25.1371869232425,-2.57671444992394,13.4950199999996));
#4837=CARTESIAN_POINT('Ctrl Pts',(25.2865405882358,-2.49247677309391,13.49502));
#4838=CARTESIAN_POINT('Ctrl Pts',(25.4384690455703,-2.41247819283636,13.49502));
#4839=CARTESIAN_POINT('Ctrl Pts',(25.5930004208135,-2.33676374353953,13.49502));
#4840=CARTESIAN_POINT('Ctrl Pts',(25.7249660839215,-2.27210562804306,13.49502));
#4841=CARTESIAN_POINT('Ctrl Pts',(25.8588305337526,-2.21057247091285,13.49502));
#4842=CARTESIAN_POINT('Ctrl Pts',(25.9946198367865,-2.1522212074579,13.49502));
#4843=CARTESIAN_POINT('Ctrl Pts',(26.0147092176473,-2.14358841585306,13.49502));
#4844=CARTESIAN_POINT('Ctrl Pts',(26.0355205390695,-2.13473873566985,13.4950199999997));
#4845=CARTESIAN_POINT('Ctrl Pts',(26.0554108365718,-2.12636628575392,13.4950199999996));
#4846=CARTESIAN_POINT('Ctrl Pts',(26.0602054873447,-2.12434806689842,13.4950199999996));
#4847=CARTESIAN_POINT('Ctrl Pts',(26.0649465260802,-2.12235735650023,13.4950199999995));
#4848=CARTESIAN_POINT('Ctrl Pts',(26.069610767365,-2.12040346453606,13.4950199999995));
#4849=CARTESIAN_POINT('Ctrl Pts',(26.2288846355051,-2.05368223120836,13.4950199999997));
#4850=CARTESIAN_POINT('Ctrl Pts',(26.3894616464768,-1.99186563649559,13.4950199999998));
#4851=CARTESIAN_POINT('Ctrl Pts',(26.5513074043395,-1.93486477816426,13.4950199999999));
#4852=CARTESIAN_POINT('Ctrl Pts',(26.7143694305206,-1.87743555928131,13.4950199999999));
#4853=CARTESIAN_POINT('Ctrl Pts',(26.8787198854791,-1.82489447016595,13.49502));
#4854=CARTESIAN_POINT('Ctrl Pts',(27.0443487575328,-1.77719705535258,13.49502));
#4855=CARTESIAN_POINT('Ctrl Pts',(27.2099931974739,-1.72949515733543,13.49502));
#4856=CARTESIAN_POINT('Ctrl Pts',(27.3769168756102,-1.68663767629664,13.49502));
#4857=CARTESIAN_POINT('Ctrl Pts',(27.5451263720203,-1.64862956873356,13.49502));
#4858=CARTESIAN_POINT('Ctrl Pts',(27.7124179762729,-1.61082886529803,13.49502));
#4859=CARTESIAN_POINT('Ctrl Pts',(27.8809819908558,-1.5778246701777,13.49502));
#4860=CARTESIAN_POINT('Ctrl Pts',(28.0508325677143,-1.54967255889883,13.49502));
#4861=CARTESIAN_POINT('Ctrl Pts',(28.1876756248618,-1.5269913231691,13.49502));
#4862=CARTESIAN_POINT('Ctrl Pts',(28.3253540607058,-1.50746051691959,13.49502));
#4863=CARTESIAN_POINT('Ctrl Pts',(28.463875,-1.49113384969471,13.49502));
#4864=CARTESIAN_POINT('',(28.463875,-0.795020000000708,13.49502));
#4865=CARTESIAN_POINT('Ctrl Pts',(28.463875,-0.0989061503067021,13.49502));
#4866=CARTESIAN_POINT('Ctrl Pts',(28.2924336600324,-0.0786993446028122,
13.49502));
#4867=CARTESIAN_POINT('Ctrl Pts',(28.1222679517675,-0.0535842005519709,
13.49502));
#4868=CARTESIAN_POINT('Ctrl Pts',(27.9533641341025,-0.0236548908190116,
13.49502));
#4869=CARTESIAN_POINT('Ctrl Pts',(27.7831705468308,0.00650296267675717,
13.49502));
#4870=CARTESIAN_POINT('Ctrl Pts',(27.6142575979305,0.0415488250718371,13.49502));
#4871=CARTESIAN_POINT('Ctrl Pts',(27.4466121685595,0.0814391364878719,13.49502));
#4872=CARTESIAN_POINT('Ctrl Pts',(27.2789022593367,0.121344790531388,13.49502));
#4873=CARTESIAN_POINT('Ctrl Pts',(27.1124602561245,0.166098757738982,13.49502));
#4874=CARTESIAN_POINT('Ctrl Pts',(26.9472828835269,0.215708633007293,13.49502));
#4875=CARTESIAN_POINT('Ctrl Pts',(26.7828543531276,0.265093598728579,13.49502));
#4876=CARTESIAN_POINT('Ctrl Pts',(26.6196784551257,0.31929075094975,13.49502));
#4877=CARTESIAN_POINT('Ctrl Pts',(26.457770273341,0.378355674855716,13.49502));
#4878=CARTESIAN_POINT('Ctrl Pts',(26.3762251292355,0.40810375601131,13.49502));
#4879=CARTESIAN_POINT('Ctrl Pts',(26.2950019004943,0.439087356453199,13.49502));
#4880=CARTESIAN_POINT('Ctrl Pts',(26.2141049657588,0.471317960433356,13.49502));
#4881=CARTESIAN_POINT('Ctrl Pts',(26.1862528918429,0.482414662271849,13.49502));
#4882=CARTESIAN_POINT('Ctrl Pts',(26.1591208782502,0.493384326042125,13.4950199999999));
#4883=CARTESIAN_POINT('Ctrl Pts',(26.1315289243128,0.504699968867256,13.4950199999992));
#4884=CARTESIAN_POINT('Ctrl Pts',(26.1112898194403,0.513000159653174,13.4950199999987));
#4885=CARTESIAN_POINT('Ctrl Pts',(26.0908035969147,0.521487427727719,13.495019999998));
#4886=CARTESIAN_POINT('Ctrl Pts',(26.0696113707084,0.530364904815797,13.4950199999981));
#4887=CARTESIAN_POINT('Ctrl Pts',(25.907323249882,0.598347808559827,13.4950199999989));
#4888=CARTESIAN_POINT('Ctrl Pts',(25.7477123032946,0.670870432348222,13.4950199999982));
#4889=CARTESIAN_POINT('Ctrl Pts',(25.5907526582112,0.747832331788801,13.4950199999915));
#4890=CARTESIAN_POINT('Ctrl Pts',(25.4324800850109,0.825437998241201,13.4950199999846));
#4891=CARTESIAN_POINT('Ctrl Pts',(25.27690276884,0.907557718190271,13.4950199999697));
#4892=CARTESIAN_POINT('Ctrl Pts',(25.1240087050041,0.994139442072028,13.4950199999449));
#4893=CARTESIAN_POINT('Ctrl Pts',(24.9710643688127,1.0807496344704,13.49501999992));
#4894=CARTESIAN_POINT('Ctrl Pts',(24.8208045032196,1.17182506795897,13.495019999885));
#4895=CARTESIAN_POINT('Ctrl Pts',(24.6732400477462,1.26736051458438,13.4950199998554));
#4896=CARTESIAN_POINT('Ctrl Pts',(24.526483925354,1.36237263422242,13.495019999826));
#4897=CARTESIAN_POINT('Ctrl Pts',(24.3823932759876,1.4617964083785,13.4950199998037));
#4898=CARTESIAN_POINT('Ctrl Pts',(24.2410092457958,1.56566795968924,13.4950199998081));
#4899=CARTESIAN_POINT('Ctrl Pts',(24.1116977823893,1.66067007759518,13.4950199998122));
#4900=CARTESIAN_POINT('Ctrl Pts',(23.9846505080805,1.75939350403213,13.4950199998408));
#4901=CARTESIAN_POINT('Ctrl Pts',(23.8599265111251,1.8618922949594,13.495019999885));
#4902=CARTESIAN_POINT('Ctrl Pts',(23.7265797793498,1.97147729154952,13.4950199999321));
#4903=CARTESIAN_POINT('Ctrl Pts',(23.5969753555377,2.08448866029824,13.495019999956));
#4904=CARTESIAN_POINT('Ctrl Pts',(23.4710481034571,2.20085124987809,13.495019999971));
#4905=CARTESIAN_POINT('Ctrl Pts',(23.3441102794405,2.31814765454151,13.495019999986));
#4906=CARTESIAN_POINT('Ctrl Pts',(23.2209083990381,2.43884963602364,13.4950199999918));
#4907=CARTESIAN_POINT('Ctrl Pts',(23.1014046703298,2.56292453255951,13.4950199999952));
#4908=CARTESIAN_POINT('Ctrl Pts',(22.9818578418236,2.68704417751469,13.4950199999985));
#4909=CARTESIAN_POINT('Ctrl Pts',(22.8660114112981,2.81453960394619,13.4950199999992));
#4910=CARTESIAN_POINT('Ctrl Pts',(22.7538631333769,2.94541628688116,13.4950199999996));
#4911=CARTESIAN_POINT('Ctrl Pts',(22.6422891092923,3.07562281741888,13.49502));
#4912=CARTESIAN_POINT('Ctrl Pts',(22.5343751096786,3.20917654323395,13.49502));
#4913=CARTESIAN_POINT('Ctrl Pts',(22.4301598675468,3.34611378095526,13.49502));
#4914=CARTESIAN_POINT('Ctrl Pts',(22.3411628369328,3.46305452098873,13.49502));
#4915=CARTESIAN_POINT('Ctrl Pts',(22.254863748817,3.58246343080693,13.49502));
#4916=CARTESIAN_POINT('Ctrl Pts',(22.1713134105784,3.70437711233604,13.49502));
#4917=CARTESIAN_POINT('Ctrl Pts',(22.1589525358374,3.72241366106051,13.49502));
#4918=CARTESIAN_POINT('Ctrl Pts',(22.1462390304203,3.74111646081564,13.4950199999997));
#4919=CARTESIAN_POINT('Ctrl Pts',(22.1341721313077,3.75900812921517,13.4950199999996));
#4920=CARTESIAN_POINT('Ctrl Pts',(22.1312633479094,3.76332100094152,13.4950199999996));
#4921=CARTESIAN_POINT('Ctrl Pts',(22.128391937335,3.76758660494285,13.4950199999995));
#4922=CARTESIAN_POINT('Ctrl Pts',(22.1255715245635,3.77178399846404,13.4950199999995));
#4923=CARTESIAN_POINT('Ctrl Pts',(22.0292604582165,3.91511601354627,13.4950199999997));
#4924=CARTESIAN_POINT('Ctrl Pts',(21.9375086886956,4.06067658727309,13.4950199999998));
#4925=CARTESIAN_POINT('Ctrl Pts',(21.8502356607553,4.20841475357483,13.4950199999999));
#4926=CARTESIAN_POINT('Ctrl Pts',(21.7623067773856,4.35726316986777,13.49502));
#4927=CARTESIAN_POINT('Ctrl Pts',(21.6789238450335,4.50832251146123,13.49502));
#4928=CARTESIAN_POINT('Ctrl Pts',(21.6000451897208,4.66157434464285,13.49502));
#4929=CARTESIAN_POINT('Ctrl Pts',(21.5211591203986,4.81484058236215,13.49502));
#4930=CARTESIAN_POINT('Ctrl Pts',(21.4467778976653,4.97030026108363,13.49502));
#4931=CARTESIAN_POINT('Ctrl Pts',(21.3769051094749,5.12796079639127,13.49502));
#4932=CARTESIAN_POINT('Ctrl Pts',(21.3074136058474,5.28476100352446,13.49502));
#4933=CARTESIAN_POINT('Ctrl Pts',(21.2423812702921,5.44373867252192,13.49502));
#4934=CARTESIAN_POINT('Ctrl Pts',(21.1818598841814,5.60491845305184,13.49502));
#4935=CARTESIAN_POINT('Ctrl Pts',(21.1330997819104,5.73477573305989,13.49502));
#4936=CARTESIAN_POINT('Ctrl Pts',(21.0872686084215,5.86606285210333,13.49502));
#4937=CARTESIAN_POINT('Ctrl Pts',(21.0444176757203,5.99879720430036,13.49502));
#4938=CARTESIAN_POINT('',(-28.463875,-0.0989061503067094,13.49502));
#4939=CARTESIAN_POINT('Ctrl Pts',(-21.0444176757203,5.99879720430036,13.49502));
#4940=CARTESIAN_POINT('Ctrl Pts',(-21.0974524108191,5.83451767142833,13.49502));
#4941=CARTESIAN_POINT('Ctrl Pts',(-21.1550554017028,5.67244042388157,13.49502));
#4942=CARTESIAN_POINT('Ctrl Pts',(-21.217136921384,5.51253373822362,13.49502));
#4943=CARTESIAN_POINT('Ctrl Pts',(-21.2796925029198,5.35140598612997,13.49502));
#4944=CARTESIAN_POINT('Ctrl Pts',(-21.3467954260098,5.192481493083,13.49502));
#4945=CARTESIAN_POINT('Ctrl Pts',(-21.4184054972011,5.03573895055509,13.49502));
#4946=CARTESIAN_POINT('Ctrl Pts',(-21.4900431110863,4.87893612164847,13.49502));
#4947=CARTESIAN_POINT('Ctrl Pts',(-21.566191589154,4.72431637096224,13.49502));
#4948=CARTESIAN_POINT('Ctrl Pts',(-21.6468590169297,4.57187795638552,13.49502));
#4949=CARTESIAN_POINT('Ctrl Pts',(-21.7271607337546,4.42013063112529,13.49502));
#4950=CARTESIAN_POINT('Ctrl Pts',(-21.8119408311334,4.27054440152429,13.49502));
#4951=CARTESIAN_POINT('Ctrl Pts',(-21.9012509193964,4.12314483334465,13.49502));
#4952=CARTESIAN_POINT('Ctrl Pts',(-21.9462319940816,4.04890696040309,13.49502));
#4953=CARTESIAN_POINT('Ctrl Pts',(-21.9923628250572,3.97522424318851,13.49502));
#4954=CARTESIAN_POINT('Ctrl Pts',(-22.0396538308326,3.90210320206901,13.49502));
#4955=CARTESIAN_POINT('Ctrl Pts',(-22.0559356911114,3.87692829712839,13.49502));
#4956=CARTESIAN_POINT('Ctrl Pts',(-22.0719534334988,3.85243520395028,13.4950199999999));
#4957=CARTESIAN_POINT('Ctrl Pts',(-22.0883996985343,3.82755790383954,13.4950199999992));
#4958=CARTESIAN_POINT('Ctrl Pts',(-22.1004632763317,3.80931003755343,13.4950199999987));
#4959=CARTESIAN_POINT('Ctrl Pts',(-22.1127582580803,3.79085597413373,13.495019999998));
#4960=CARTESIAN_POINT('Ctrl Pts',(-22.1255728206863,3.77178486938238,13.4950199999981));
#4961=CARTESIAN_POINT('Ctrl Pts',(-22.2237055633752,3.62574010196451,13.4950199999989));
#4962=CARTESIAN_POINT('Ctrl Pts',(-22.3257734266959,3.48320120754049,13.4950199999982));
#4963=CARTESIAN_POINT('Ctrl Pts',(-22.4316828808082,3.34412334591341,13.4950199999915));
#4964=CARTESIAN_POINT('Ctrl Pts',(-22.5384782409746,3.20388213281191,13.4950199999846));
#4965=CARTESIAN_POINT('Ctrl Pts',(-22.649180038503,3.06715956098302,13.4950199999698));
#4966=CARTESIAN_POINT('Ctrl Pts',(-22.7637395352413,2.93393377036544,13.4950199999449));
#4967=CARTESIAN_POINT('Ctrl Pts',(-22.8783366997319,2.80066417442209,13.49501999992));
#4968=CARTESIAN_POINT('Ctrl Pts',(-22.996794503276,2.67089318196157,13.495019999885));
#4969=CARTESIAN_POINT('Ctrl Pts',(-23.1191056978046,2.54463051255641,13.4950199998554));
#4970=CARTESIAN_POINT('Ctrl Pts',(-23.2407468923366,2.41905948865764,13.495019999826));
#4971=CARTESIAN_POINT('Ctrl Pts',(-23.3661998344986,2.29695805002126,13.4950199998037));
#4972=CARTESIAN_POINT('Ctrl Pts',(-23.4954919920813,2.17837356088325,13.4950199998081));
#4973=CARTESIAN_POINT('Ctrl Pts',(-23.6137440903441,2.06991481965589,13.4950199998122));
#4974=CARTESIAN_POINT('Ctrl Pts',(-23.7352084014339,1.96439825087024,13.4950199998408));
#4975=CARTESIAN_POINT('Ctrl Pts',(-23.8599265111229,1.86189229495672,13.495019999885));
#4976=CARTESIAN_POINT('Ctrl Pts',(-23.9932669477913,1.75229963871216,13.4950199999322));
#4977=CARTESIAN_POINT('Ctrl Pts',(-24.1292439143946,1.64704214163013,13.495019999956));
#4978=CARTESIAN_POINT('Ctrl Pts',(-24.2677963009651,1.54604134338569,13.495019999971));
#4979=CARTESIAN_POINT('Ctrl Pts',(-24.4074605767547,1.44423000913055,13.495019999986));
#4980=CARTESIAN_POINT('Ctrl Pts',(-24.5497422139133,1.34674356188237,13.4950199999918));
#4981=CARTESIAN_POINT('Ctrl Pts',(-24.6946164902035,1.25353859851787,13.4950199999952));
#4982=CARTESIAN_POINT('Ctrl Pts',(-24.8395430163474,1.16030002017474,13.4950199999985));
#4983=CARTESIAN_POINT('Ctrl Pts',(-24.9870645586111,1.07134568472061,13.4950199999992));
#4984=CARTESIAN_POINT('Ctrl Pts',(-25.1371869232754,0.986674449903722,13.4950199999996));
#4985=CARTESIAN_POINT('Ctrl Pts',(-25.2865405882754,0.902436773070844,13.49502));
#4986=CARTESIAN_POINT('Ctrl Pts',(-25.4384690456158,0.822438192811346,13.49502));
#4987=CARTESIAN_POINT('Ctrl Pts',(-25.5930004208641,0.746723743513318,13.49502));
#4988=CARTESIAN_POINT('Ctrl Pts',(-25.7249660839572,0.682065628025135,13.49502));
#4989=CARTESIAN_POINT('Ctrl Pts',(-25.8588305337724,0.620532470902857,13.49502));
#4990=CARTESIAN_POINT('Ctrl Pts',(-25.9946198367889,0.562181207455377,13.49502));
#4991=CARTESIAN_POINT('Ctrl Pts',(-26.0147092176538,0.553548415848815,13.49502));
#4992=CARTESIAN_POINT('Ctrl Pts',(-26.0355205390798,0.544698735664057,13.4950199999997));
#4993=CARTESIAN_POINT('Ctrl Pts',(-26.0554108365858,0.536326285746587,13.4950199999996));
#4994=CARTESIAN_POINT('Ctrl Pts',(-26.0602054873539,0.534308066893133,13.4950199999996));
#4995=CARTESIAN_POINT('Ctrl Pts',(-26.0649465260847,0.532317356496919,13.4950199999995));
#4996=CARTESIAN_POINT('Ctrl Pts',(-26.069610767365,0.530363464534625,13.4950199999995));
#4997=CARTESIAN_POINT('Ctrl Pts',(-26.2288846355058,0.46364223120665,13.4950199999997));
#4998=CARTESIAN_POINT('Ctrl Pts',(-26.389461646478,0.401825636493699,13.4950199999998));
#4999=CARTESIAN_POINT('Ctrl Pts',(-26.5513074043411,0.344824778162251,13.4950199999999));
#5000=CARTESIAN_POINT('Ctrl Pts',(-26.714369430523,0.287395559279094,13.4950199999999));
#5001=CARTESIAN_POINT('Ctrl Pts',(-26.8787198854821,0.234854470163602,13.49502));
#5002=CARTESIAN_POINT('Ctrl Pts',(-27.0443487575362,0.187157055350172,13.49502));
#5003=CARTESIAN_POINT('Ctrl Pts',(-27.2099931974785,0.139455157332764,13.49502));
#5004=CARTESIAN_POINT('Ctrl Pts',(-27.3769168756158,0.0965976762938252,
13.49502));
#5005=CARTESIAN_POINT('Ctrl Pts',(-27.5451263720268,0.0585895687306763,
13.49502));
#5006=CARTESIAN_POINT('Ctrl Pts',(-27.7124179762805,0.0207888652950263,
13.49502));
#5007=CARTESIAN_POINT('Ctrl Pts',(-27.8809819908645,-0.0122153298253399,
13.49502));
#5008=CARTESIAN_POINT('Ctrl Pts',(-28.0508325677238,-0.0403674411041691,
13.49502));
#5009=CARTESIAN_POINT('Ctrl Pts',(-28.1876756248683,-0.0630486768332407,
13.49502));
#5010=CARTESIAN_POINT('Ctrl Pts',(-28.3253540607091,-0.0825794830822184,
13.49502));
#5011=CARTESIAN_POINT('Ctrl Pts',(-28.463875,-0.0989061503067085,13.49502));
#5012=CARTESIAN_POINT('',(-28.463875,-0.795020000000708,13.49502));
#5013=CARTESIAN_POINT('Origin',(0.,-0.795020000000708,13.49502));
#5014=CARTESIAN_POINT('',(-8.50584587905072,22.3450780636952,3.46202));
#5015=CARTESIAN_POINT('',(-5.10114755053478,23.3253416511707,1.70136050273931));
#5016=CARTESIAN_POINT('Ctrl Pts',(-8.50584587905072,22.3450780636952,3.46202));
#5017=CARTESIAN_POINT('Ctrl Pts',(-7.39512066466011,22.7533588523753,2.87763041833967));
#5018=CARTESIAN_POINT('Ctrl Pts',(-6.25613567199275,23.0810764568142,2.29148817629107));
#5019=CARTESIAN_POINT('Ctrl Pts',(-5.10114755053478,23.3253416511707,1.70136050273931));
#5020=CARTESIAN_POINT('Origin',(2.60782789740047,-6.03550954276543,4.63345546469152));
#5021=CARTESIAN_POINT('',(-23.4615797920988,6.77913514592862,13.49502));
#5022=CARTESIAN_POINT('',(4.52724314354329,23.4396168249007,4.05846929391721));
#5023=CARTESIAN_POINT('',(4.52724321699998,23.4396168111783,13.49502));
#5024=CARTESIAN_POINT('',(2.19132545206173,23.761275430678,7.35922429190025));
#5025=CARTESIAN_POINT('Ctrl Pts',(4.52724307067481,23.4396168385131,4.05846929395508));
#5026=CARTESIAN_POINT('Ctrl Pts',(4.52716772703099,23.4396309133677,4.13553887576325));
#5027=CARTESIAN_POINT('Ctrl Pts',(4.52434918978125,23.4401662258906,4.21264213761633));
#5028=CARTESIAN_POINT('Ctrl Pts',(4.51882650030853,23.4412035747132,4.2894541012086));
#5029=CARTESIAN_POINT('Ctrl Pts',(4.51322585209481,23.4422555668376,4.3673503488268));
#5030=CARTESIAN_POINT('Ctrl Pts',(4.50484426607905,23.4438238133428,4.44494654061319));
#5031=CARTESIAN_POINT('Ctrl Pts',(4.49377483499722,23.4458783169701,4.52190861344685));
#5032=CARTESIAN_POINT('Ctrl Pts',(4.49011122526491,23.4465582886352,4.54738047347002));
#5033=CARTESIAN_POINT('Ctrl Pts',(4.48615360615598,23.4472914479633,4.57278294346409));
#5034=CARTESIAN_POINT('Ctrl Pts',(4.48190655643684,23.4480764891567,4.59810416715836));
#5035=CARTESIAN_POINT('Ctrl Pts',(4.46889905706329,23.4504808459471,4.67565583787608));
#5036=CARTESIAN_POINT('Ctrl Pts',(4.45320570339639,23.4533664958882,4.75230102659318));
#5037=CARTESIAN_POINT('Ctrl Pts',(4.43491097917696,23.4567049029813,4.82806391792738));
#5038=CARTESIAN_POINT('Ctrl Pts',(4.41640557460959,23.4600817548611,4.90469928769396));
#5039=CARTESIAN_POINT('Ctrl Pts',(4.39523835318119,23.463921928026,4.98043243699305));
#5040=CARTESIAN_POINT('Ctrl Pts',(4.37144616621413,23.4682048786259,5.0552752842187));
#5041=CARTESIAN_POINT('Ctrl Pts',(4.36544942138352,23.4692843826625,5.07413918512156));
#5042=CARTESIAN_POINT('Ctrl Pts',(4.35928567831603,23.4703920561927,5.09294644099671));
#5043=CARTESIAN_POINT('Ctrl Pts',(4.35295504898625,23.471527650151,5.11169705227266));
#5044=CARTESIAN_POINT('Ctrl Pts',(4.35247413840093,23.4716139163224,5.11312145527813));
#5045=CARTESIAN_POINT('Ctrl Pts',(4.35199225814777,23.4717003424899,5.11454559410987));
#5046=CARTESIAN_POINT('Ctrl Pts',(4.35150940754538,23.4717869285562,5.1159694698964));
#5047=CARTESIAN_POINT('Ctrl Pts',(4.29515303522555,23.4818929045383,5.28215850138105));
#5048=CARTESIAN_POINT('Ctrl Pts',(4.22583786749517,23.4941302556949,5.44399427841849));
#5049=CARTESIAN_POINT('Ctrl Pts',(4.14351935602441,23.5081649736148,5.60142562366186));
#5050=CARTESIAN_POINT('Ctrl Pts',(4.06036979328926,23.5223413798363,5.76044632610062));
#5051=CARTESIAN_POINT('Ctrl Pts',(3.96501967975249,23.5381546044172,5.91254018665781));
#5052=CARTESIAN_POINT('Ctrl Pts',(3.86042570994697,23.5547369978322,6.05517646959783));
#5053=CARTESIAN_POINT('Ctrl Pts',(3.85914883023732,23.5549394351403,6.05691776860277));
#5054=CARTESIAN_POINT('Ctrl Pts',(3.85787043594245,23.5551420098435,6.05865788992464));
#5055=CARTESIAN_POINT('Ctrl Pts',(3.85659052900238,23.5553447208921,6.06039683284266));
#5056=CARTESIAN_POINT('Ctrl Pts',(3.79890958076803,23.564480201865,6.13876493390999));
#5057=CARTESIAN_POINT('Ctrl Pts',(3.73825098061395,23.5738777456783,6.21459571769124));
#5058=CARTESIAN_POINT('Ctrl Pts',(3.6747148797183,23.583454920976,6.28797952921683));
#5059=CARTESIAN_POINT('Ctrl Pts',(3.62263880562038,23.5913046581084,6.34812707923522));
#5060=CARTESIAN_POINT('Ctrl Pts',(3.56862867301111,23.5992752539413,6.40663036252617));
#5061=CARTESIAN_POINT('Ctrl Pts',(3.51271767819295,23.6073234720959,6.46352524730841));
#5062=CARTESIAN_POINT('Ctrl Pts',(3.45819496758417,23.6151718509485,6.51900741764345));
#5063=CARTESIAN_POINT('Ctrl Pts',(3.4017225835766,23.623114091521,6.57309451048761));
#5064=CARTESIAN_POINT('Ctrl Pts',(3.34351206785481,23.6310821072548,6.62558491227648));
#5065=CARTESIAN_POINT('Ctrl Pts',(3.28472587152882,23.6391289237355,6.67859442484527));
#5066=CARTESIAN_POINT('Ctrl Pts',(3.22416722382124,23.6472018489927,6.72997530295285));
#5067=CARTESIAN_POINT('Ctrl Pts',(3.1620941747368,23.65522971142,6.77955460903388));
#5068=CARTESIAN_POINT('Ctrl Pts',(3.1469851805404,23.6571837466834,6.79162254284556));
#5069=CARTESIAN_POINT('Ctrl Pts',(3.1317866382925,23.6591351144721,6.80358390703767));
#5070=CARTESIAN_POINT('Ctrl Pts',(3.1165025989033,23.6610827979943,6.81543653497605));
#5071=CARTESIAN_POINT('Ctrl Pts',(3.11520383806168,23.66124830235,6.81644371172067));
#5072=CARTESIAN_POINT('Ctrl Pts',(3.11390463584039,23.6614137580539,6.81744998431271));
#5073=CARTESIAN_POINT('Ctrl Pts',(3.11260499411786,23.6615791646523,6.81845535210945));
#5074=CARTESIAN_POINT('Ctrl Pts',(2.91855865458805,23.6862756209075,6.96856436866165));
#5075=CARTESIAN_POINT('Ctrl Pts',(2.71307677623146,23.710085462165,7.09989668135338));
#5076=CARTESIAN_POINT('Ctrl Pts',(2.49671694456009,23.7321084237237,7.21354050556742));
#5077=CARTESIAN_POINT('Ctrl Pts',(2.39720377248856,23.742237728901,7.26581017756021));
#5078=CARTESIAN_POINT('Ctrl Pts',(2.29538906312179,23.7519891260644,7.31433722428017));
#5079=CARTESIAN_POINT('Ctrl Pts',(2.19132545206173,23.761275430678,7.35922429190025));
#5080=CARTESIAN_POINT('',(-5.15786214246573,23.3132775474194,10.5343187152545));
#5081=CARTESIAN_POINT('Ctrl Pts',(2.19132545206173,23.761275430678,7.35922429190025));
#5082=CARTESIAN_POINT('Ctrl Pts',(0.963533262664351,23.8708396881227,7.88880406210105));
#5083=CARTESIAN_POINT('Ctrl Pts',(-0.271201844724012,23.8881171489319,8.41784512580852));
#5084=CARTESIAN_POINT('Ctrl Pts',(-2.73017375423776,23.7381608215982,9.47621525499446));
#5085=CARTESIAN_POINT('Ctrl Pts',(-3.95246941903058,23.5711659138649,10.0047389883316));
#5086=CARTESIAN_POINT('Ctrl Pts',(-5.15786212443846,23.3132775512763,10.5343187577248));
#5087=CARTESIAN_POINT('',(-7.05347617371561,22.8283164786268,10.9155222978643));
#5088=CARTESIAN_POINT('Ctrl Pts',(-5.15786216032975,23.3132775435975,10.5343186731689));
#5089=CARTESIAN_POINT('Ctrl Pts',(-5.25881093850182,23.2916800051515,10.5785755496818));
#5090=CARTESIAN_POINT('Ctrl Pts',(-5.36090465747479,23.2691678203038,10.6189096834899));
#5091=CARTESIAN_POINT('Ctrl Pts',(-5.46383131746802,23.245772563748,10.6553265712802));
#5092=CARTESIAN_POINT('Ctrl Pts',(-5.56947568483749,23.2217595715995,10.6927050218433));
#5093=CARTESIAN_POINT('Ctrl Pts',(-5.67599724646432,23.1968162243461,10.725956630338));
#5094=CARTESIAN_POINT('Ctrl Pts',(-5.78304664665827,23.1709878731733,10.7551408448386));
#5095=CARTESIAN_POINT('Ctrl Pts',(-5.88582772339036,23.1461893620286,10.7831614127682));
#5096=CARTESIAN_POINT('Ctrl Pts',(-5.98909501091022,23.120575098976,10.8074330083043));
#5097=CARTESIAN_POINT('Ctrl Pts',(-6.09253366266893,23.0941948486474,10.8280520478477));
#5098=CARTESIAN_POINT('Ctrl Pts',(-6.09267591586837,23.0941585694137,10.8280804040211));
#5099=CARTESIAN_POINT('Ctrl Pts',(-6.09281816956972,23.0941222887003,10.8281087533683));
#5100=CARTESIAN_POINT('Ctrl Pts',(-6.09296042377259,23.094086006507,10.8281370958893));
#5101=CARTESIAN_POINT('Ctrl Pts',(-6.37708791993856,23.0216187716699,10.8847462460561));
#5102=CARTESIAN_POINT('Ctrl Pts',(-6.66434788334053,22.9429602391478,10.9143540053772));
#5103=CARTESIAN_POINT('Ctrl Pts',(-6.95476236040151,22.857566361946,10.9160285055219));
#5104=CARTESIAN_POINT('Ctrl Pts',(-6.98762654993013,22.8479029298976,10.9162179970743));
#5105=CARTESIAN_POINT('Ctrl Pts',(-7.02053114211003,22.8381532345686,10.916049725172));
#5106=CARTESIAN_POINT('Ctrl Pts',(-7.0534761737156,22.8283164786268,10.9155222978643));
#5107=CARTESIAN_POINT('',(-7.44007584367517,22.7094226429529,10.9160934515625));
#5108=CARTESIAN_POINT('Origin',(-5.83630267099456,18.2299215433634,20.6407880730329));
#5109=CARTESIAN_POINT('',(-9.6844052979327,21.8771181113685,10.071619938));
#5110=CARTESIAN_POINT('Ctrl Pts',(-7.4400759800312,22.7094225997928,10.9161017967933));
#5111=CARTESIAN_POINT('Ctrl Pts',(-7.57887365893618,22.665487702272,10.9161017967934));
#5112=CARTESIAN_POINT('Ctrl Pts',(-7.71696527232764,22.620419081737,10.9078271218258));
#5113=CARTESIAN_POINT('Ctrl Pts',(-7.85363414379008,22.5744896921413,10.8913816753388));
#5114=CARTESIAN_POINT('Ctrl Pts',(-7.99237222539343,22.5278649169929,10.8746872395665));
#5115=CARTESIAN_POINT('Ctrl Pts',(-8.12964400699035,22.4803531676104,10.849572743141));
#5116=CARTESIAN_POINT('Ctrl Pts',(-8.26471907395236,22.4322908892149,10.8161468807181));
#5117=CARTESIAN_POINT('Ctrl Pts',(-8.39192185093187,22.3870297213519,10.784669106035));
#5118=CARTESIAN_POINT('Ctrl Pts',(-8.51717663360276,22.3412809498886,10.7458205214718));
#5119=CARTESIAN_POINT('Ctrl Pts',(-8.63989014109058,22.2953643810682,10.6996919033113));
#5120=CARTESIAN_POINT('Ctrl Pts',(-8.77644083473119,22.2442702558135,10.6483618180137));
#5121=CARTESIAN_POINT('Ctrl Pts',(-8.90947460931331,22.1931063770661,10.5881550272458));
#5122=CARTESIAN_POINT('Ctrl Pts',(-9.03818863779656,22.1423882813032,10.5195194918362));
#5123=CARTESIAN_POINT('Ctrl Pts',(-9.1754093197141,22.0883182489365,10.4463478641304));
#5124=CARTESIAN_POINT('Ctrl Pts',(-9.30772026731927,22.0347551040446,10.3635965724206));
#5125=CARTESIAN_POINT('Ctrl Pts',(-9.43417932064603,21.9823769772994,10.2718083932986));
#5126=CARTESIAN_POINT('Ctrl Pts',(-9.52040499396059,21.9466631305897,10.2092229370667));
#5127=CARTESIAN_POINT('Ctrl Pts',(-9.60391070977693,21.9115013800378,10.142436098476));
#5128=CARTESIAN_POINT('Ctrl Pts',(-9.6844052979327,21.8771181113685,10.071619938));
#5129=CARTESIAN_POINT('',(-11.5718877628312,20.9743384223337,10.071619938));
#5130=CARTESIAN_POINT('Origin',(0.,-0.795020000000708,10.071619938));
#5131=CARTESIAN_POINT('',(-13.5191950207439,19.821597532523,10.827251447951));
#5132=CARTESIAN_POINT('Ctrl Pts',(-11.5718877628312,20.9743384223337,10.071619938));
#5133=CARTESIAN_POINT('Ctrl Pts',(-11.6599246424437,20.9275408608208,10.1376863823151));
#5134=CARTESIAN_POINT('Ctrl Pts',(-11.7481574969644,20.8799589644692,10.2032036879348));
#5135=CARTESIAN_POINT('Ctrl Pts',(-11.8374635923789,20.8310755379074,10.2659091049764));
#5136=CARTESIAN_POINT('Ctrl Pts',(-11.8994607068791,20.7971402126684,10.3094397833927));
#5137=CARTESIAN_POINT('Ctrl Pts',(-11.9619745610008,20.7625767510278,10.3516153383686));
#5138=CARTESIAN_POINT('Ctrl Pts',(-12.0252912139903,20.7271993031835,10.3916787493417));
#5139=CARTESIAN_POINT('Ctrl Pts',(-12.1798147416671,20.6408610685641,10.4894530204386));
#5140=CARTESIAN_POINT('Ctrl Pts',(-12.3400099661135,20.5491717557674,10.5738863412641));
#5141=CARTESIAN_POINT('Ctrl Pts',(-12.505367132495,20.4518467195215,10.6386556860163));
#5142=CARTESIAN_POINT('Ctrl Pts',(-12.62039214179,20.3841459149915,10.6837102466694));
#5143=CARTESIAN_POINT('Ctrl Pts',(-12.7370238190537,20.3142368996584,10.7202394720734));
#5144=CARTESIAN_POINT('Ctrl Pts',(-12.8544904180086,20.2424615177321,10.748723456905));
#5145=CARTESIAN_POINT('Ctrl Pts',(-12.9701479855105,20.1717915046904,10.7767687772573));
#5146=CARTESIAN_POINT('Ctrl Pts',(-13.0866147910396,20.0993121673575,10.7970147486186));
#5147=CARTESIAN_POINT('Ctrl Pts',(-13.2031780938691,20.0253940385625,10.8099196245712));
#5148=CARTESIAN_POINT('Ctrl Pts',(-13.3086074211123,19.9585364736106,10.8215918435012));
#5149=CARTESIAN_POINT('Ctrl Pts',(-13.4141158936415,19.8905023956836,10.8272584120037));
#5150=CARTESIAN_POINT('Ctrl Pts',(-13.5191949267001,19.8215975947822,10.8272584120037));
#5151=CARTESIAN_POINT('',(-13.8432572300595,19.6054158232368,10.8266856299695));
#5152=CARTESIAN_POINT('Origin',(-11.0565037301613,15.7532144451444,20.5504409389445));
#5153=CARTESIAN_POINT('',(-13.919245226285,19.5536442307654,3.4620199999484));
#5154=CARTESIAN_POINT('Ctrl Pts',(-13.8432572300595,19.6054158232368,10.8266856299695));
#5155=CARTESIAN_POINT('Ctrl Pts',(-13.9995616252199,19.4993513270102,10.8294602255086));
#5156=CARTESIAN_POINT('Ctrl Pts',(-14.1533542034119,19.392360448024,10.8219936894292));
#5157=CARTESIAN_POINT('Ctrl Pts',(-14.3046573137626,19.2845692552722,10.8039103243599));
#5158=CARTESIAN_POINT('Ctrl Pts',(-14.4517648695968,19.1797670547793,10.786328401355));
#5159=CARTESIAN_POINT('Ctrl Pts',(-14.5965191145244,19.0742081595285,10.7587103729492));
#5160=CARTESIAN_POINT('Ctrl Pts',(-14.7389304569369,18.9680041703419,10.7206636019444));
#5161=CARTESIAN_POINT('Ctrl Pts',(-14.8576270657945,18.8794855653625,10.6889524852613));
#5162=CARTESIAN_POINT('Ctrl Pts',(-14.9746959395638,18.7905187123725,10.6499959503165));
#5163=CARTESIAN_POINT('Ctrl Pts',(-15.0901373565503,18.7011669624445,10.6035395410301));
#5164=CARTESIAN_POINT('Ctrl Pts',(-15.0946129147809,18.6977028767615,10.6017384685002));
#5165=CARTESIAN_POINT('Ctrl Pts',(-15.0990857874346,18.6942383972792,10.5999261887552));
#5166=CARTESIAN_POINT('Ctrl Pts',(-15.1035559766168,18.6907735267129,10.5981026896414));
#5167=CARTESIAN_POINT('Ctrl Pts',(-15.2277221847136,18.594531550765,10.5474522672094));
#5168=CARTESIAN_POINT('Ctrl Pts',(-15.347728671852,18.499612293605,10.4892541075034));
#5169=CARTESIAN_POINT('Ctrl Pts',(-15.4636255228383,18.4062746002382,10.4231980758261));
#5170=CARTESIAN_POINT('Ctrl Pts',(-15.5769673635654,18.3149945880085,10.3585982859465));
#5171=CARTESIAN_POINT('Ctrl Pts',(-15.686378770963,18.2252269077394,10.2864834542132));
#5172=CARTESIAN_POINT('Ctrl Pts',(-15.7918876960876,18.1372199756516,10.2065182963484));
#5173=CARTESIAN_POINT('Ctrl Pts',(-15.8941614185726,18.0519115854991,10.129005096832));
#5174=CARTESIAN_POINT('Ctrl Pts',(-15.9927682790005,17.9682574139523,10.0441157286305));
#5175=CARTESIAN_POINT('Ctrl Pts',(-16.0877160563436,17.8864931203842,9.95149979454787));
#5176=CARTESIAN_POINT('Ctrl Pts',(-16.1104289196609,17.8669339345242,9.92934474141562));
#5177=CARTESIAN_POINT('Ctrl Pts',(-16.1329323170919,17.8474829451941,9.90674733484116));
#5178=CARTESIAN_POINT('Ctrl Pts',(-16.1552262019036,17.8281434811078,9.88370236804916));
#5179=CARTESIAN_POINT('Ctrl Pts',(-16.1615299505136,17.8226751151913,9.8771862458654));
#5180=CARTESIAN_POINT('Ctrl Pts',(-16.1678156872824,17.8172167597016,9.87063535460969));
#5181=CARTESIAN_POINT('Ctrl Pts',(-16.1740834525271,17.8117684604769,9.86404959319584));
#5182=CARTESIAN_POINT('Ctrl Pts',(-16.2508651422501,17.7450254341737,9.78337237097538));
#5183=CARTESIAN_POINT('Ctrl Pts',(-16.3235595022816,17.6810084171605,9.69868566189507));
#5184=CARTESIAN_POINT('Ctrl Pts',(-16.3923197548272,17.619800261649,9.60987333960111));
#5185=CARTESIAN_POINT('Ctrl Pts',(-16.4575130588385,17.5617672884922,9.52566817000225));
#5186=CARTESIAN_POINT('Ctrl Pts',(-16.5191695610373,17.5062592768249,9.43775415415709));
#5187=CARTESIAN_POINT('Ctrl Pts',(-16.5773951324771,17.4533642909874,9.34600136511198));
#5188=CARTESIAN_POINT('Ctrl Pts',(-16.5831115330584,17.44817123027,9.33699336942091));
#5189=CARTESIAN_POINT('Ctrl Pts',(-16.5887943380229,17.443003831221,9.32794899920799));
#5190=CARTESIAN_POINT('Ctrl Pts',(-16.5944436089083,17.4378622136939,9.31886818495126));
#5191=CARTESIAN_POINT('Ctrl Pts',(-16.6562720909536,17.381589747139,9.21948315410199));
#5192=CARTESIAN_POINT('Ctrl Pts',(-16.7140551816204,17.3284250345616,9.11570360594411));
#5193=CARTESIAN_POINT('Ctrl Pts',(-16.7676667563978,17.2786875350081,9.00721611599049));
#5194=CARTESIAN_POINT('Ctrl Pts',(-16.8159715694267,17.2338733204205,8.90946730074031));
#5195=CARTESIAN_POINT('Ctrl Pts',(-16.8611414636928,17.1916026208084,8.80718551463963));
#5196=CARTESIAN_POINT('Ctrl Pts',(-16.9020579114994,17.1530714527932,8.70248744102611));
#5197=CARTESIAN_POINT('Ctrl Pts',(-16.9064820294084,17.1489052448351,8.69116689275422));
#5198=CARTESIAN_POINT('Ctrl Pts',(-16.9108559846197,17.1447831667698,8.67981931166821));
#5199=CARTESIAN_POINT('Ctrl Pts',(-16.9151783828002,17.1407067143161,8.66844739887987));
#5200=CARTESIAN_POINT('Ctrl Pts',(-16.9713768750589,17.0877059327845,8.52059328500437));
#5201=CARTESIAN_POINT('Ctrl Pts',(-17.0190210847698,17.0422997960484,8.36892561991422));
#5202=CARTESIAN_POINT('Ctrl Pts',(-17.0581595951054,17.0047868193253,8.21329562139045));
#5203=CARTESIAN_POINT('Ctrl Pts',(-17.0775734257134,16.9861793002997,8.13609865086302));
#5204=CARTESIAN_POINT('Ctrl Pts',(-17.0948939304594,16.9695143592279,8.05792650093366));
#5205=CARTESIAN_POINT('Ctrl Pts',(-17.1101238253913,16.954831579325,7.97875939297147));
#5206=CARTESIAN_POINT('Ctrl Pts',(-17.112531042125,16.9525108388579,7.96624634623683));
#5207=CARTESIAN_POINT('Ctrl Pts',(-17.114886086847,16.9502395633617,7.95370777871051));
#5208=CARTESIAN_POINT('Ctrl Pts',(-17.1171889130511,16.948017964646,7.94114379468992));
#5209=CARTESIAN_POINT('Ctrl Pts',(-17.138007628011,16.9279335873124,7.8275590171555));
#5210=CARTESIAN_POINT('Ctrl Pts',(-17.1544538066806,16.9120118901643,7.71132333920868));
#5211=CARTESIAN_POINT('Ctrl Pts',(-17.1663284836229,16.900494162649,7.59409551979501));
#5212=CARTESIAN_POINT('Ctrl Pts',(-17.1781262397405,16.8890510437402,7.47762706929601));
#5213=CARTESIAN_POINT('Ctrl Pts',(-17.1854113399732,16.8819552721176,7.36018127506529));
#5214=CARTESIAN_POINT('Ctrl Pts',(-17.188023624542,16.8794097244481,7.24339275947553));
#5215=CARTESIAN_POINT('Ctrl Pts',(-17.1883261419698,16.8791149355333,7.22986798436271));
#5216=CARTESIAN_POINT('Ctrl Pts',(-17.1885660330701,16.8788811296279,7.21635201334425));
#5217=CARTESIAN_POINT('Ctrl Pts',(-17.188743081414,16.8787085899882,7.20284737314482));
#5218=CARTESIAN_POINT('Ctrl Pts',(-17.1889114261255,16.8785445323345,7.19000661615953));
#5219=CARTESIAN_POINT('Ctrl Pts',(-17.1890232455679,16.8784355826639,7.17717531246447));
#5220=CARTESIAN_POINT('Ctrl Pts',(-17.1890783213471,16.8783820158984,7.16435528259904));
#5221=CARTESIAN_POINT('Ctrl Pts',(-17.1895548377614,16.8779185554915,7.05343620437093));
#5222=CARTESIAN_POINT('Ctrl Pts',(-17.1859303562961,16.8814592841872,6.94253898675531));
#5223=CARTESIAN_POINT('Ctrl Pts',(-17.1781536809657,16.8890161520276,6.83188454262971));
#5224=CARTESIAN_POINT('Ctrl Pts',(-17.1704091809429,16.8965417539946,6.72168792149584));
#5225=CARTESIAN_POINT('Ctrl Pts',(-17.1585467343576,16.9080504436295,6.61173157994896));
#5226=CARTESIAN_POINT('Ctrl Pts',(-17.1424795683238,16.9235886664323,6.50224582823178));
#5227=CARTESIAN_POINT('Ctrl Pts',(-17.1387183842612,16.9272260294771,6.47661616438369));
#5228=CARTESIAN_POINT('Ctrl Pts',(-17.1347266313098,16.9310843519475,6.45101235868352));
#5229=CARTESIAN_POINT('Ctrl Pts',(-17.1305029111666,16.9351644956725,6.42543750597621));
#5230=CARTESIAN_POINT('Ctrl Pts',(-17.1284359506402,16.9371611942547,6.41292194878492));
#5231=CARTESIAN_POINT('Ctrl Pts',(-17.1263146810563,16.9392098142518,6.40042025921986));
#5232=CARTESIAN_POINT('Ctrl Pts',(-17.1241391221294,16.9413102810922,6.38793269146462));
#5233=CARTESIAN_POINT('Ctrl Pts',(-17.1066127924145,16.958231668027,6.28733269065093));
#5234=CARTESIAN_POINT('Ctrl Pts',(-17.0858224225778,16.9782631960713,6.18877422222203));
#5235=CARTESIAN_POINT('Ctrl Pts',(-17.0618398587167,17.0012582298881,6.09205704503765));
#5236=CARTESIAN_POINT('Ctrl Pts',(-17.0373715578279,17.0247189995388,5.99338098162059));
#5237=CARTESIAN_POINT('Ctrl Pts',(-17.0095804587421,17.0512646618646,5.89662157968064));
#5238=CARTESIAN_POINT('Ctrl Pts',(-16.9785060226587,17.0807750083882,5.80158441372115));
#5239=CARTESIAN_POINT('Ctrl Pts',(-16.9661197245719,17.092537858974,5.76370251415139));
#5240=CARTESIAN_POINT('Ctrl Pts',(-16.9532113557661,17.1047721255942,5.72609444565981));
#5241=CARTESIAN_POINT('Ctrl Pts',(-16.9397818248997,17.1174716506605,5.6887486622471));
#5242=CARTESIAN_POINT('Ctrl Pts',(-16.9356168556482,17.121410219471,5.67716642299114));
#5243=CARTESIAN_POINT('Ctrl Pts',(-16.9314019477989,17.1253933596829,5.66561033636689));
#5244=CARTESIAN_POINT('Ctrl Pts',(-16.9271372597188,17.1294207635248,5.65408040919618));
#5245=CARTESIAN_POINT('Ctrl Pts',(-16.8849090113169,17.1692994619575,5.539912943842));
#5246=CARTESIAN_POINT('Ctrl Pts',(-16.8376723596237,17.2136225442865,5.42847580896993));
#5247=CARTESIAN_POINT('Ctrl Pts',(-16.7860772504201,17.261586812741,5.32090459576852));
#5248=CARTESIAN_POINT('Ctrl Pts',(-16.737489050022,17.3067557739775,5.2196025199561));
#5249=CARTESIAN_POINT('Ctrl Pts',(-16.6850364443117,17.3551529347473,5.12172961808997));
#5250=CARTESIAN_POINT('Ctrl Pts',(-16.6292842323081,17.4060913043888,5.02820197691911));
#5251=CARTESIAN_POINT('Ctrl Pts',(-16.6229547565011,17.41187427096,5.01758390597991));
#5252=CARTESIAN_POINT('Ctrl Pts',(-16.6165817815194,17.4176908840729,5.00701976506134));
#5253=CARTESIAN_POINT('Ctrl Pts',(-16.6101660103269,17.4235402498626,4.99651080218192));
#5254=CARTESIAN_POINT('Ctrl Pts',(-16.5087856316108,17.5159704349828,4.83045085324294));
#5255=CARTESIAN_POINT('Ctrl Pts',(-16.3950821276691,17.6180612096307,4.67530340259672));
#5256=CARTESIAN_POINT('Ctrl Pts',(-16.2714771864399,17.7266559588051,4.53351105477572));
#5257=CARTESIAN_POINT('Ctrl Pts',(-16.253449482316,17.7424944357144,4.51283072866463));
#5258=CARTESIAN_POINT('Ctrl Pts',(-16.2352111541216,17.7584712537625,4.49243458267632));
#5259=CARTESIAN_POINT('Ctrl Pts',(-16.2167697193229,17.7745766030531,4.47233028413479));
#5260=CARTESIAN_POINT('Ctrl Pts',(-16.207942914693,17.7822852641869,4.46270756673866));
#5261=CARTESIAN_POINT('Ctrl Pts',(-16.1990711423229,17.7900220060872,4.45315338670801));
#5262=CARTESIAN_POINT('Ctrl Pts',(-16.1901552252975,17.7977857658658,4.44366838028457));
#5263=CARTESIAN_POINT('Ctrl Pts',(-16.1074958325483,17.869763518342,4.35573296444872));
#5264=CARTESIAN_POINT('Ctrl Pts',(-16.0215536498349,17.943630966915,4.27385599504714));
#5265=CARTESIAN_POINT('Ctrl Pts',(-15.9323319429074,18.0191860765592,4.19761850042014));
#5266=CARTESIAN_POINT('Ctrl Pts',(-15.8644890664486,18.0766370730257,4.13964862842799));
#5267=CARTESIAN_POINT('Ctrl Pts',(-15.7947494146827,18.135064388342,4.08494021104798));
#5268=CARTESIAN_POINT('Ctrl Pts',(-15.723102380023,18.1943876732973,4.03332274992279));
#5269=CARTESIAN_POINT('Ctrl Pts',(-15.7115759880242,18.2039314519101,4.02501866457248));
#5270=CARTESIAN_POINT('Ctrl Pts',(-15.6999987989662,18.2134995993461,4.01679513383157));
#5271=CARTESIAN_POINT('Ctrl Pts',(-15.6883712643786,18.2230913555555,4.00865185216612));
#5272=CARTESIAN_POINT('Ctrl Pts',(-15.6112089267823,18.286743914504,3.95461162168794));
#5273=CARTESIAN_POINT('Ctrl Pts',(-15.5316996955693,18.3515221290936,3.90410673447006));
#5274=CARTESIAN_POINT('Ctrl Pts',(-15.4505072789754,18.4168152113747,3.85764089115185));
#5275=CARTESIAN_POINT('Ctrl Pts',(-15.3570800382223,18.4919472590916,3.80417314486959));
#5276=CARTESIAN_POINT('Ctrl Pts',(-15.2613824082525,18.567795111355,3.75603490975768));
#5277=CARTESIAN_POINT('Ctrl Pts',(-15.1643051744783,18.6435329268074,3.71390666229224));
#5278=CARTESIAN_POINT('Ctrl Pts',(-15.1497238134057,18.6549090279902,3.70757884305219));
#5279=CARTESIAN_POINT('Ctrl Pts',(-15.1351044350408,18.6662880355249,3.70138406360982));
#5280=CARTESIAN_POINT('Ctrl Pts',(-15.1204508110171,18.6776665066587,3.6953252916579));
#5281=CARTESIAN_POINT('Ctrl Pts',(-15.0466119689984,18.7350020252378,3.66479545792803));
#5282=CARTESIAN_POINT('Ctrl Pts',(-14.9715847336707,18.7925844778665,3.63790628807178));
#5283=CARTESIAN_POINT('Ctrl Pts',(-14.8955389974668,18.850243710665,3.61444241436558));
#5284=CARTESIAN_POINT('Ctrl Pts',(-14.8862021696002,18.8573230599939,3.61156154081744));
#5285=CARTESIAN_POINT('Ctrl Pts',(-14.8768500051696,18.8644035658363,3.60873224080256));
#5286=CARTESIAN_POINT('Ctrl Pts',(-14.8674828327263,18.8714849128274,3.60595406522094));
#5287=CARTESIAN_POINT('Ctrl Pts',(-14.8170824851434,18.9095863091523,3.5910060095716));
#5288=CARTESIAN_POINT('Ctrl Pts',(-14.7662248862188,18.9477292923394,3.5775346326125));
#5289=CARTESIAN_POINT('Ctrl Pts',(-14.7149163547872,18.9858979032675,3.56546129036425));
#5290=CARTESIAN_POINT('Ctrl Pts',(-14.6636078233556,19.0240665141956,3.553387948116));
#5291=CARTESIAN_POINT('Ctrl Pts',(-14.6118481173206,19.0622609539402,3.54271251301474));
#5292=CARTESIAN_POINT('Ctrl Pts',(-14.5596383529708,19.1004687887914,3.53335848927035));
#5293=CARTESIAN_POINT('Ctrl Pts',(-14.5416877211262,19.1136053119214,3.53014241199836));
#5294=CARTESIAN_POINT('Ctrl Pts',(-14.5236924153734,19.1267371795996,3.52709012756421));
#5295=CARTESIAN_POINT('Ctrl Pts',(-14.5056483071691,19.1398669996658,3.52419299510208));
#5296=CARTESIAN_POINT('Ctrl Pts',(-14.497451594287,19.145831349029,3.52287694430561));
#5297=CARTESIAN_POINT('Ctrl Pts',(-14.4892467130515,19.1517937663388,3.52158881738359));
#5298=CARTESIAN_POINT('Ctrl Pts',(-14.481033560581,19.1577543329739,3.52032696838072));
#5299=CARTESIAN_POINT('Ctrl Pts',(-14.3479901718679,19.2543084864039,3.49988650194737));
#5300=CARTESIAN_POINT('Ctrl Pts',(-14.2127350516973,19.3504100386997,3.48633105668273));
#5301=CARTESIAN_POINT('Ctrl Pts',(-14.0764282125282,19.4452157785972,3.47474932074532));
#5302=CARTESIAN_POINT('Ctrl Pts',(-14.0241661934151,19.4815656743233,3.47030871520702));
#5303=CARTESIAN_POINT('Ctrl Pts',(-13.9717495345676,19.5177247122832,3.46615848260082));
#5304=CARTESIAN_POINT('Ctrl Pts',(-13.9192445651288,19.553643264269,3.46201999984519));
#5305=CARTESIAN_POINT('Origin',(0.,-0.795020000000708,3.46202));
#5306=CARTESIAN_POINT('Origin',(-29.5044850830449,-10.3200200000006,10.95502));
#5307=CARTESIAN_POINT('Origin',(28.463875,-1.49113384969471,13.49502));
#5308=CARTESIAN_POINT('',(31.003875,-1.49113384969471,10.95502));
#5309=CARTESIAN_POINT('',(31.003875,-1.49113384969471,13.49502));
#5310=CARTESIAN_POINT('',(28.7611921665843,-4.01367274978214,10.95502));
#5311=CARTESIAN_POINT('Origin',(28.463875,-1.49113384969471,10.95502));
#5312=CARTESIAN_POINT('',(28.7611921665843,-4.01367274978214,13.49502));
#5313=CARTESIAN_POINT('Origin',(31.003875,0.880590083044297,13.49502));
#5314=CARTESIAN_POINT('',(31.003875,-0.795020000000708,10.95502));
#5315=CARTESIAN_POINT('Origin',(28.463875,-1.49113384969471,10.95502));
#5316=CARTESIAN_POINT('Origin',(28.463875,-1.4911338496947,10.95502));
#5317=CARTESIAN_POINT('Origin',(28.463875,-1.49113384969471,10.95502));
#5318=CARTESIAN_POINT('Origin',(29.504485083045,-10.3200200000007,13.49502));
#5319=CARTESIAN_POINT('Origin',(29.504485083045,-10.3200200000007,10.95502));
#5320=CARTESIAN_POINT('Ctrl Pts',(6.50589153022323,-21.1477152839816,10.6113125020621));
#5321=CARTESIAN_POINT('Ctrl Pts',(6.50589153022323,-21.1477152839816,10.6113125020621));
#5322=CARTESIAN_POINT('Ctrl Pts',(6.50589153022323,-21.1477152839816,10.6113125020621));
#5323=CARTESIAN_POINT('Ctrl Pts',(6.56241338571924,-21.2602157280693,10.6113125020621));
#5324=CARTESIAN_POINT('Ctrl Pts',(6.55394239987301,-21.264036979107,10.6113124548745));
#5325=CARTESIAN_POINT('Ctrl Pts',(6.54547216761979,-21.2678568057281,10.6113124076936));
#5326=CARTESIAN_POINT('Ctrl Pts',(6.61923876518105,-21.3733203081505,10.6113138232115));
#5327=CARTESIAN_POINT('Ctrl Pts',(6.60278347528345,-21.3801910790458,10.6112956831255));
#5328=CARTESIAN_POINT('Ctrl Pts',(6.58632808145447,-21.387061608922,10.6113095977405));
#5329=CARTESIAN_POINT('Ctrl Pts',(6.73266278311058,-21.5990781602425,10.6113138232115));
#5330=CARTESIAN_POINT('Ctrl Pts',(6.69992276247377,-21.6126442141951,10.611229663436));
#5331=CARTESIAN_POINT('Ctrl Pts',(6.66718262805545,-21.626210059295,10.611302638408));
#5332=CARTESIAN_POINT('Ctrl Pts',(6.78936938774955,-21.7119463295809,10.6113138232115));
#5333=CARTESIAN_POINT('Ctrl Pts',(6.74850428304419,-21.7288695605142,10.6111803059496));
#5334=CARTESIAN_POINT('Ctrl Pts',(6.70763895688431,-21.7457923766377,10.611297397274));
#5335=CARTESIAN_POINT('Ctrl Pts',(6.95949079825139,-22.0505540154205,10.6113138232115));
#5336=CARTESIAN_POINT('Ctrl Pts',(6.8943360957187,-22.0775214801359,10.6109838958521));
#5337=CARTESIAN_POINT('Ctrl Pts',(6.82918051984835,-22.1044872772996,10.6112760290893));
#5338=CARTESIAN_POINT('Ctrl Pts',(7.07290424956406,-22.2762908358404,10.6113138232115));
#5339=CARTESIAN_POINT('Ctrl Pts',(6.99166522862236,-22.3099272404196,10.6107885452283));
#5340=CARTESIAN_POINT('Ctrl Pts',(6.91042449742609,-22.3435603840386,10.6112542538689));
#5341=CARTESIAN_POINT('Ctrl Pts',(7.41315126368579,-22.9535145534535,10.6113138232115));
#5342=CARTESIAN_POINT('Ctrl Pts',(7.28400915989974,-23.007047520389,10.6100154033835));
#5343=CARTESIAN_POINT('Ctrl Pts',(7.15486019513047,-23.0605674077781,10.6111634540118));
#5344=CARTESIAN_POINT('Ctrl Pts',(7.63998989230201,-23.4050115335671,10.6113138232115));
#5345=CARTESIAN_POINT('Ctrl Pts',(7.47937628567795,-23.4716659405152,10.6092504904128));
#5346=CARTESIAN_POINT('Ctrl Pts',(7.31874939830099,-23.5382955173218,10.6110689160995));
#5347=CARTESIAN_POINT('Ctrl Pts',(7.86683816160243,-23.8565277023927,10.6113138232115));
#5348=CARTESIAN_POINT('Ctrl Pts',(7.67522246622886,-23.9361259524996,10.6082529351155));
#5349=CARTESIAN_POINT('Ctrl Pts',(7.48360424478727,-24.0157318521866,10.6109330687114));
#5350=CARTESIAN_POINT('Origin',(5.56240187678202,-17.6324131507801,21.7471519844144));
#5351=CARTESIAN_POINT('Ctrl Pts',(13.7889881478072,-20.8760081607282,10.5198392825347));
#5352=CARTESIAN_POINT('Ctrl Pts',(13.9078511891528,-20.8046202151225,10.5171483682312));
#5353=CARTESIAN_POINT('Ctrl Pts',(14.0267164680694,-20.7332403019529,10.5199511988458));
#5354=CARTESIAN_POINT('Ctrl Pts',(13.6476235726838,-20.5946377470881,10.5198392825347));
#5355=CARTESIAN_POINT('Ctrl Pts',(13.7505286844409,-20.5323072276321,10.5179741884577));
#5356=CARTESIAN_POINT('Ctrl Pts',(13.8534092539891,-20.4699509915397,10.5201487803989));
#5357=CARTESIAN_POINT('Ctrl Pts',(13.5062429696246,-20.3132354316267,10.5198392825347));
#5358=CARTESIAN_POINT('Ctrl Pts',(13.592846298812,-20.2601610779916,10.5186550570292));
#5359=CARTESIAN_POINT('Ctrl Pts',(13.6794345339773,-20.2070747212299,10.5203041668899));
#5360=CARTESIAN_POINT('Ctrl Pts',(13.2945567655936,-19.8918976619734,10.5198392825347));
#5361=CARTESIAN_POINT('Ctrl Pts',(13.3548166526717,-19.8532338112662,10.5194304984392));
#5362=CARTESIAN_POINT('Ctrl Pts',(13.4150689774867,-19.8145696160561,10.5204576669342));
#5363=CARTESIAN_POINT('Ctrl Pts',(13.2240104008192,-19.7514829942947,10.5198392825347));
#5364=CARTESIAN_POINT('Ctrl Pts',(13.275246807057,-19.7177024687768,10.5196492729846));
#5365=CARTESIAN_POINT('Ctrl Pts',(13.3264767466478,-19.6839223402844,10.5204978964868));
#5366=CARTESIAN_POINT('Ctrl Pts',(13.1187758046952,-19.5420252725496,10.5198392825347));
#5367=CARTESIAN_POINT('Ctrl Pts',(13.1546871279365,-19.5159743029144,10.5198976984485));
#5368=CARTESIAN_POINT('Ctrl Pts',(13.1905944790305,-19.4899249504459,10.520509101512));
#5369=CARTESIAN_POINT('Ctrl Pts',(13.0837155945835,-19.4722418362617,10.5198392825347));
#5370=CARTESIAN_POINT('Ctrl Pts',(13.1142748405304,-19.4488259857603,10.5199686726444));
#5371=CARTESIAN_POINT('Ctrl Pts',(13.1448306933837,-19.4254115632483,10.5205072375701));
#5372=CARTESIAN_POINT('Ctrl Pts',(13.03208984524,-19.3694865424783,10.5198392825347));
#5373=CARTESIAN_POINT('Ctrl Pts',(13.0529498296349,-19.3503622936422,10.5200333095685));
#5374=CARTESIAN_POINT('Ctrl Pts',(13.0738076085466,-19.3312392440219,10.5204525832832));
#5375=CARTESIAN_POINT('Ctrl Pts',(13.0148990639818,-19.3352702104926,10.5198392825347));
#5376=CARTESIAN_POINT('Ctrl Pts',(13.0322694552229,-19.3176336407727,10.5200491888913));
#5377=CARTESIAN_POINT('Ctrl Pts',(13.0496380082332,-19.2999980743987,10.5204278528876));
#5378=CARTESIAN_POINT('Ctrl Pts',(12.9907187106444,-19.2871419151639,10.5198392825347));
#5379=CARTESIAN_POINT('Ctrl Pts',(13.0014832631622,-19.2719815190058,10.5200385028455));
#5380=CARTESIAN_POINT('Ctrl Pts',(13.0122465923988,-19.2568218391035,10.5203349198992));
#5381=CARTESIAN_POINT('Ctrl Pts',(12.9828249283274,-19.2714302222324,10.5198392825347));
#5382=CARTESIAN_POINT('Ctrl Pts',(12.9911448890349,-19.2571430930746,10.5200295864888));
#5383=CARTESIAN_POINT('Ctrl Pts',(12.9994638331305,-19.2428565646026,10.5202951295816));
#5384=CARTESIAN_POINT('Ctrl Pts',(12.9695619880445,-19.2450318194483,10.5198392825347));
#5385=CARTESIAN_POINT('Ctrl Pts',(12.9718518292844,-19.2326501072716,10.5199749524779));
#5386=CARTESIAN_POINT('Ctrl Pts',(12.9741409774637,-19.2202687927227,10.5201530668102));
#5387=CARTESIAN_POINT('Ctrl Pts',(12.9643865451142,-19.2347306777153,10.5198392825351));
#5388=CARTESIAN_POINT('Ctrl Pts',(12.9630229095259,-19.2237722777793,10.5199226642498));
#5389=CARTESIAN_POINT('Ctrl Pts',(12.9615731216156,-19.2124426377836,10.520041069754));
#5390=CARTESIAN_POINT('Ctrl Pts',(12.9645629599033,-19.2350818117135,10.5198392825347));
#5391=CARTESIAN_POINT('Ctrl Pts',(12.9593101769284,-19.2246267332916,10.5198392824527));
#5392=CARTESIAN_POINT('Ctrl Pts',(12.9540566361269,-19.2141721087805,10.519878386902));
#5393=CARTESIAN_POINT('Ctrl Pts',(14.0108644224829,-20.7091630641893,10.519969137094));
#5394=CARTESIAN_POINT('Ctrl Pts',(13.9466950917319,-20.7539872860905,10.5183960294812));
#5395=CARTESIAN_POINT('Ctrl Pts',(13.8822960384874,-20.7985497974349,10.5181301507329));
#5396=CARTESIAN_POINT('Ctrl Pts',(13.8176593843751,-20.8426897506026,10.5191739275028));
#5397=CARTESIAN_POINT('Ctrl Pts',(13.8063895057862,-20.8503858778224,10.5193559177007));
#5398=CARTESIAN_POINT('Ctrl Pts',(13.795112514597,-20.8580690963918,10.5195777064989));
#5399=CARTESIAN_POINT('Ctrl Pts',(13.7838285086071,-20.8657384746013,10.5198392825347));
#5400=CARTESIAN_POINT('Origin',(29.504485083045,-10.3200200000007,10.95502));
#5401=CARTESIAN_POINT('Origin',(29.5044850830452,8.72997999999951,10.95502));
#5402=CARTESIAN_POINT('Ctrl Pts',(-12.0628486290601,16.8491589772771,10.5224263507419));
#5403=CARTESIAN_POINT('Ctrl Pts',(-12.0568230867036,16.8494628520888,10.5224393468342));
#5404=CARTESIAN_POINT('Ctrl Pts',(-12.0507975600426,16.8497667180952,10.5224584120037));
#5405=CARTESIAN_POINT('Ctrl Pts',(-12.0749343632273,16.8736252721834,10.5224360283532));
#5406=CARTESIAN_POINT('Ctrl Pts',(-12.0691744032355,16.8748981689052,10.5224443445264));
#5407=CARTESIAN_POINT('Ctrl Pts',(-12.0634141850235,16.8761708420427,10.5224584120037));
#5408=CARTESIAN_POINT('Ctrl Pts',(-12.0909089917302,16.9007595433073,10.522436799416));
#5409=CARTESIAN_POINT('Ctrl Pts',(-12.0841495984193,16.9030897433103,10.5224435797988));
#5410=CARTESIAN_POINT('Ctrl Pts',(-12.0773902137344,16.9054199316316,10.5224584120036));
#5411=CARTESIAN_POINT('Ctrl Pts',(-12.1234422075484,16.9536736432535,10.5224382180808));
#5412=CARTESIAN_POINT('Ctrl Pts',(-12.1140557178115,16.9580916232249,10.5224395829531));
#5413=CARTESIAN_POINT('Ctrl Pts',(-12.1046692407626,16.9625095900709,10.5224584120036));
#5414=CARTESIAN_POINT('Ctrl Pts',(-12.140285670741,16.9801071098564,10.5224379592403));
#5415=CARTESIAN_POINT('Ctrl Pts',(-12.1292917858849,16.9855694310412,10.5224359481802));
#5416=CARTESIAN_POINT('Ctrl Pts',(-12.1182979140626,16.9910317328468,10.5224584120037));
#5417=CARTESIAN_POINT('Ctrl Pts',(-12.1910894547667,17.0594014907126,10.5224367010282));
#5418=CARTESIAN_POINT('Ctrl Pts',(-12.1751340464109,17.0679943186529,10.5224214594438));
#5419=CARTESIAN_POINT('Ctrl Pts',(-12.1591786452994,17.0765870930381,10.5224584120037));
#5420=CARTESIAN_POINT('Ctrl Pts',(-12.2254342915541,17.1122517216174,10.5224348696509));
#5421=CARTESIAN_POINT('Ctrl Pts',(-12.2059288162217,17.1229283550379,10.5224068461705));
#5422=CARTESIAN_POINT('Ctrl Pts',(-12.1864233365356,17.1336048933926,10.5224584120036));
#5423=CARTESIAN_POINT('Ctrl Pts',(-12.3285038480843,17.2708280662635,10.5224275554071));
#5424=CARTESIAN_POINT('Ctrl Pts',(-12.2983299819446,17.2877418988444,10.5223489363192));
#5425=CARTESIAN_POINT('Ctrl Pts',(-12.2681560226516,17.3046553904969,10.5224584120036));
#5426=CARTESIAN_POINT('Ctrl Pts',(-12.3974240586797,17.3765246888894,10.5224200160473));
#5427=CARTESIAN_POINT('Ctrl Pts',(-12.3600196777354,17.3975764342501,10.5222914307859));
#5428=CARTESIAN_POINT('Ctrl Pts',(-12.3226150817434,17.4186275303125,10.5224584120037));
#5429=CARTESIAN_POINT('Ctrl Pts',(-12.6040212463864,17.6937264109952,10.5223893330673));
#5430=CARTESIAN_POINT('Ctrl Pts',(-12.5450057387029,17.7271332728634,10.5220635801959));
#5431=CARTESIAN_POINT('Ctrl Pts',(-12.4859892275308,17.760537605448,10.5224584120037));
#5432=CARTESIAN_POINT('Ctrl Pts',(-12.741661781294,17.9053213631979,10.5223580362063));
#5433=CARTESIAN_POINT('Ctrl Pts',(-12.668277193568,17.9468865580523,10.5218378342966));
#5434=CARTESIAN_POINT('Ctrl Pts',(-12.5948906171684,17.9884468755098,10.5224584120037));
#5435=CARTESIAN_POINT('Ctrl Pts',(-13.1538892428057,18.5405960744082,10.5222281401159));
#5436=CARTESIAN_POINT('Ctrl Pts',(-13.0377496276145,18.6064024365096,10.5209477778903));
#5437=CARTESIAN_POINT('Ctrl Pts',(-12.9216017890668,18.6721893415712,10.5224584120036));
#5438=CARTESIAN_POINT('Ctrl Pts',(-13.42785023729,18.9647507309718,10.5220934300262));
#5439=CARTESIAN_POINT('Ctrl Pts',(-13.2836373424446,19.0464027915606,10.5200706388244));
#5440=CARTESIAN_POINT('Ctrl Pts',(-13.1394095163695,19.1280182369487,10.5224584120037));
#5441=CARTESIAN_POINT('Ctrl Pts',(-13.7008695300757,19.3895630468715,10.5219019550835));
#5442=CARTESIAN_POINT('Ctrl Pts',(-13.5290431947591,19.4867159173161,10.5189329798972));
#5443=CARTESIAN_POINT('Ctrl Pts',(-13.3572287661096,19.5838712465263,10.5224584120036));
#5444=CARTESIAN_POINT('Origin',(-10.9549929572976,15.5854438346431,20.3911397558443));
#5445=CARTESIAN_POINT('Origin',(-1.74537139033337,16.4626657830988,1.9717026367093));
#5446=CARTESIAN_POINT('Origin',(2.77068974756863,-6.05387487041612,4.90498262822034));
#5447=CARTESIAN_POINT('Origin',(-29.504485083045,8.72997999999929,13.49502));
#5448=CARTESIAN_POINT('',(-28.7611921665843,2.42363274978072,10.95502));
#5449=CARTESIAN_POINT('',(-28.7611921665843,2.42363274978072,13.49502));
#5450=CARTESIAN_POINT('Origin',(-29.504485083045,8.72997999999929,10.95502));
#5451=CARTESIAN_POINT('Ctrl Pts',(-6.05092209540138,19.6975646855315,10.6113004809016));
#5452=CARTESIAN_POINT('Ctrl Pts',(-6.05092209540138,19.6975646855315,10.6113004809016));
#5453=CARTESIAN_POINT('Ctrl Pts',(-6.05092209540138,19.6975646855315,10.6113004809016));
#5454=CARTESIAN_POINT('Ctrl Pts',(-6.10524998629497,19.8112623126243,10.6113004809016));
#5455=CARTESIAN_POINT('Ctrl Pts',(-6.09659004829409,19.8149000993156,10.6113004275238));
#5456=CARTESIAN_POINT('Ctrl Pts',(-6.08793230220233,19.818529994071,10.6113003741765));
#5457=CARTESIAN_POINT('Ctrl Pts',(-6.15981499586219,19.925456189427,10.6113017967933));
#5458=CARTESIAN_POINT('Ctrl Pts',(-6.14310559749514,19.9320279360095,10.6112792047602));
#5459=CARTESIAN_POINT('Ctrl Pts',(-6.12639604374161,19.9385992972879,10.611297285859));
#5460=CARTESIAN_POINT('Ctrl Pts',(-6.26876671364717,20.1534707864399,10.6113017967933));
#5461=CARTESIAN_POINT('Ctrl Pts',(-6.23554347752258,20.166456814205,10.6111959207215));
#5462=CARTESIAN_POINT('Ctrl Pts',(-6.20232007186087,20.1794425065362,10.6112890203339));
#5463=CARTESIAN_POINT('Ctrl Pts',(-6.32323858516487,20.2674697401521,10.6113017967934));
#5464=CARTESIAN_POINT('Ctrl Pts',(-6.28178076972958,20.2836686811543,10.6111336484068));
#5465=CARTESIAN_POINT('Ctrl Pts',(-6.24032262361648,20.2998669582205,10.6112827744543));
#5466=CARTESIAN_POINT('Ctrl Pts',(-6.48665606725978,20.6094705096877,10.6113017967934));
#5467=CARTESIAN_POINT('Ctrl Pts',(-6.42059769206011,20.6352777787809,10.6108861530321));
#5468=CARTESIAN_POINT('Ctrl Pts',(-6.35453800929155,20.6610823804673,10.611257152911));
#5469=CARTESIAN_POINT('Ctrl Pts',(-6.59560125459382,20.8374714397464,10.6113017967934));
#5470=CARTESIAN_POINT('Ctrl Pts',(-6.51327420337867,20.8696515024376,10.6106402350638));
#5471=CARTESIAN_POINT('Ctrl Pts',(-6.4309445949167,20.9018263736367,10.6112308879744));
#5472=CARTESIAN_POINT('Ctrl Pts',(-6.959102458138,21.5982082332986,10.6113017967934));
#5473=CARTESIAN_POINT('Ctrl Pts',(-6.82296288516299,21.6515189950918,10.60955995309));
#5474=CARTESIAN_POINT('Ctrl Pts',(-6.68680951251486,21.7048004816607,10.6111078797995));
#5475=CARTESIAN_POINT('Ctrl Pts',(-7.21366825280931,22.1309645611957,10.6113017967933));
#5476=CARTESIAN_POINT('Ctrl Pts',(-7.04060398349263,22.1988566051964,10.6083783837924));
#5477=CARTESIAN_POINT('Ctrl Pts',(-6.86751093057402,22.2666887589709,10.6109637462248));
#5478=CARTESIAN_POINT('Ctrl Pts',(-7.4682493929527,22.6637530041594,10.6113017967933));
#5479=CARTESIAN_POINT('Ctrl Pts',(-7.25901579817899,22.7459385300054,10.6068113214749));
#5480=CARTESIAN_POINT('Ctrl Pts',(-7.04977694904838,22.8281391712557,10.61074490341));
#5481=CARTESIAN_POINT('Origin',(-5.77021188508667,18.0453224824609,20.4814041599777));
#5482=CARTESIAN_POINT('Origin',(-28.463875,-0.0989061503067087,13.49502));
#5483=CARTESIAN_POINT('Origin',(-28.463875,-0.0989061503067087,10.95502));
#5484=CARTESIAN_POINT('Origin',(-29.504485083045,8.72997999999923,10.95502));
#5485=CARTESIAN_POINT('Origin',(-28.463875,-0.0989061503067117,10.95502));
#5486=CARTESIAN_POINT('Origin',(-28.463875,-0.0989061503067093,10.95502));
#5487=CARTESIAN_POINT('Origin',(-28.463875,-0.0989061503067085,10.95502));
#5488=CARTESIAN_POINT('Origin',(28.463875,-0.795020000000708,10.95502));
#5489=CARTESIAN_POINT('Origin',(-28.463875,-0.795020000000708,10.95502));
#5490=CARTESIAN_POINT('Origin',(4.4712721482515,23.1399999233646,13.49502));
#5491=CARTESIAN_POINT('Origin',(4.4712721482515,23.1399999233646,4.05846929395508));
#5492=CARTESIAN_POINT('Ctrl Pts',(2.19132545206172,23.761275430678,7.35922429190025));
#5493=CARTESIAN_POINT('Ctrl Pts',(2.0699792233194,23.7721039809496,7.0791676357168));
#5494=CARTESIAN_POINT('Ctrl Pts',(2.04307524886666,23.4678840599133,7.07972549495989));
#5495=CARTESIAN_POINT('Ctrl Pts',(2.52356943305763,23.7316270379102,7.21591366939851));
#5496=CARTESIAN_POINT('Ctrl Pts',(2.37979363930822,23.7461118593465,6.94547117016997));
#5497=CARTESIAN_POINT('Ctrl Pts',(2.34877575128432,23.4420295897236,6.94626523847361));
#5498=CARTESIAN_POINT('Ctrl Pts',(2.83253489308265,23.6972695347738,7.03565870003308));
#5499=CARTESIAN_POINT('Ctrl Pts',(2.66702003275968,23.7161599203575,6.77763990546387));
#5500=CARTESIAN_POINT('Ctrl Pts',(2.63231898088059,23.4122024473261,6.77871007517006));
#5501=CARTESIAN_POINT('Ctrl Pts',(3.40047350059823,23.6248956539791,6.59521850607506));
#5502=CARTESIAN_POINT('Ctrl Pts',(3.19291626962791,23.6535491714496,6.36981624418903));
#5503=CARTESIAN_POINT('Ctrl Pts',(3.15167564059013,23.3497476333031,6.37124866389404));
#5504=CARTESIAN_POINT('Ctrl Pts',(3.6510373992255,23.5879335591157,6.34072582549775));
#5505=CARTESIAN_POINT('Ctrl Pts',(3.42374431633613,23.6218124275205,6.13505045175065));
#5506=CARTESIAN_POINT('Ctrl Pts',(3.37974973252705,23.3180416550711,6.13666593193647));
#5507=CARTESIAN_POINT('Ctrl Pts',(3.9651211392333,23.5381385152243,5.91240273744129));
#5508=CARTESIAN_POINT('Ctrl Pts',(3.71172292268394,23.5793915436508,5.74256047229204));
#5509=CARTESIAN_POINT('Ctrl Pts',(3.66445154252184,23.2755790673669,5.74408621326304));
#5510=CARTESIAN_POINT('Ctrl Pts',(4.06044208909915,23.522329057405,5.76030993472332));
#5511=CARTESIAN_POINT('Ctrl Pts',(3.79891001009516,23.5659731597522,5.60348221990401));
#5512=CARTESIAN_POINT('Ctrl Pts',(3.75065066610196,23.2621384317587,5.60498540294534));
#5513=CARTESIAN_POINT('Ctrl Pts',(4.22659860517787,23.4940005518731,5.44254236602287));
#5514=CARTESIAN_POINT('Ctrl Pts',(3.95060925843545,23.5420005392656,5.31361405560152));
#5515=CARTESIAN_POINT('Ctrl Pts',(3.90064783573376,23.2381100800934,5.31499444011191));
#5516=CARTESIAN_POINT('Ctrl Pts',(4.29637232158999,23.4816775121984,5.27929349864874));
#5517=CARTESIAN_POINT('Ctrl Pts',(4.01414242407481,23.5316127051274,5.16503713122537));
#5518=CARTESIAN_POINT('Ctrl Pts',(3.96349465466085,23.2276871703016,5.16631104173852));
#5519=CARTESIAN_POINT('Ctrl Pts',(4.4661226656871,23.4512275382539,4.77650490359102));
#5520=CARTESIAN_POINT('Ctrl Pts',(4.1685701963425,23.5059865510337,4.7081296831286));
#5521=CARTESIAN_POINT('Ctrl Pts',(4.11622184641821,23.2019704202107,4.70909866246674));
#5522=CARTESIAN_POINT('Ctrl Pts',(4.52688919810773,23.4396829450175,4.42044821314707));
#5523=CARTESIAN_POINT('Ctrl Pts',(4.22353121218819,23.4963482976755,4.38585694987243));
#5524=CARTESIAN_POINT('Ctrl Pts',(4.17066066745485,23.1922716427639,4.386292837129));
#5525=CARTESIAN_POINT('Ctrl Pts',(4.52724307067481,23.4396168385131,4.05846929395508));
#5526=CARTESIAN_POINT('Ctrl Pts',(4.22385197808865,23.4962929599986,4.05816614318374));
#5527=CARTESIAN_POINT('Ctrl Pts',(4.17097809455651,23.1922160254352,4.05816993800001));
#5528=CARTESIAN_POINT('Origin',(2.16423372721975,23.4576818232929,7.35922429190025));
#5529=CARTESIAN_POINT('Ctrl Pts',(-5.20124575968546,23.3039549795078,10.5533827171045));
#5530=CARTESIAN_POINT('Ctrl Pts',(-5.32032878156512,23.2782534688366,10.2733246145395));
#5531=CARTESIAN_POINT('Ctrl Pts',(-5.25565962881124,22.979771536268,10.2738824453766));
#5532=CARTESIAN_POINT('Ctrl Pts',(-2.77941652855172,23.8266547636201,9.48895607433975));
#5533=CARTESIAN_POINT('Ctrl Pts',(-2.90108127318362,23.8129205806682,9.20889767419022));
#5534=CARTESIAN_POINT('Ctrl Pts',(-2.86640984820882,23.5079396952637,9.20945605092635));
#5535=CARTESIAN_POINT('Ctrl Pts',(-0.278197712768044,23.9816477983585,8.42439600489949));
#5536=CARTESIAN_POINT('Ctrl Pts',(-0.400628846609607,23.9802731296066,8.14433759027358));
#5537=CARTESIAN_POINT('Ctrl Pts',(-0.396937032221437,23.6733474062645,8.1448947107535));
#5538=CARTESIAN_POINT('Ctrl Pts',(2.19132545205106,23.7612754306789,7.35922429187532));
#5539=CARTESIAN_POINT('Ctrl Pts',(2.06998295540183,23.7721036479104,7.07916604640578));
#5540=CARTESIAN_POINT('Ctrl Pts',(2.04307896201256,23.46788376591,7.07972387463592));
#5541=CARTESIAN_POINT('Origin',(-5.09409460815435,23.0152226169656,10.5343187577248));
#5542=CARTESIAN_POINT('Ctrl Pts',(-7.0534761737156,22.8283164786268,10.9155222978643));
#5543=CARTESIAN_POINT('Ctrl Pts',(-7.04894039396956,22.8296707756541,10.6107579187198));
#5544=CARTESIAN_POINT('Ctrl Pts',(-6.96173677375042,22.5376104003324,10.6107590573844));
#5545=CARTESIAN_POINT('Ctrl Pts',(-6.72915014677414,22.9251540233833,10.9207145345957));
#5546=CARTESIAN_POINT('Ctrl Pts',(-6.74511039574511,22.9203207755189,10.6156256961758));
#5547=CARTESIAN_POINT('Ctrl Pts',(-6.66191486403698,22.6270720883563,10.6156188245022));
#5548=CARTESIAN_POINT('Ctrl Pts',(-6.40881638835824,23.0135323760155,10.8910990217542));
#5549=CARTESIAN_POINT('Ctrl Pts',(-6.44501264814474,23.0035015700619,10.5878273961702));
#5550=CARTESIAN_POINT('Ctrl Pts',(-6.36581804851151,22.70910067814,10.5878790501354));
#5551=CARTESIAN_POINT('Ctrl Pts',(-5.77625085234346,23.1748573428644,10.7650055205558));
#5552=CARTESIAN_POINT('Ctrl Pts',(-5.85338477964564,23.1559854959367,10.4697146024709));
#5553=CARTESIAN_POINT('Ctrl Pts',(-5.78190846517979,22.8594083993819,10.4699595523581));
#5554=CARTESIAN_POINT('Ctrl Pts',(-5.4631380168694,23.2479651429205,10.6681544276243));
#5555=CARTESIAN_POINT('Ctrl Pts',(-5.56094259122325,23.2254661371405,10.3790051686185));
#5556=CARTESIAN_POINT('Ctrl Pts',(-5.49329475353849,22.9278397309373,10.3794286742552));
#5557=CARTESIAN_POINT('Ctrl Pts',(-5.15786216001873,23.3132775436641,10.5343186730325));
#5558=CARTESIAN_POINT('Ctrl Pts',(-5.27677726562705,23.2878361900238,10.2541678539057));
#5559=CARTESIAN_POINT('Ctrl Pts',(-5.2126471751816,22.9892401943797,10.2547238746359));
#5560=CARTESIAN_POINT('Origin',(-6.96627286235994,22.5362571995607,10.9155222978643));
#5561=CARTESIAN_POINT('Ctrl Pts',(-6.96173677375043,22.5376104003324,10.6107590573844));
#5562=CARTESIAN_POINT('Ctrl Pts',(-7.04894039396957,22.8296707756541,10.6107579187198));
#5563=CARTESIAN_POINT('Ctrl Pts',(-7.05347617371561,22.8283164786268,10.9155222978643));
#5564=CARTESIAN_POINT('Ctrl Pts',(-7.09338353673806,22.4979973833254,10.6086237416349));
#5565=CARTESIAN_POINT('Ctrl Pts',(-7.18235094414983,22.7898641417226,10.6083022712585));
#5566=CARTESIAN_POINT('Ctrl Pts',(-7.18349122226803,22.7894964733316,10.9134408450996));
#5567=CARTESIAN_POINT('Ctrl Pts',(-7.22465813664248,22.4573410257713,10.6088361698217));
#5568=CARTESIAN_POINT('Ctrl Pts',(-7.31528949552336,22.7489689185958,10.6082539230096));
#5569=CARTESIAN_POINT('Ctrl Pts',(-7.31312857893646,22.7496202897579,10.9136475384751));
#5570=CARTESIAN_POINT('Ctrl Pts',(-7.355561153999,22.4156437701807,10.6114003250761));
#5571=CARTESIAN_POINT('Ctrl Pts',(-7.44782405942097,22.7069693157847,10.6106120814413));
#5572=CARTESIAN_POINT('Ctrl Pts',(-7.44238882817676,22.7086903676382,10.9161462608849));
#5573=CARTESIAN_POINT('Origin',(-7.34808018280735,22.4188243309554,10.9160650504544));
#5574=CARTESIAN_POINT('Origin',(-8.98188571525915,20.3771541085825,10.071619938));
#5575=CARTESIAN_POINT('Origin',(-9.56467536765562,21.5968186575769,10.071619938));
#5576=CARTESIAN_POINT('Ctrl Pts',(-7.3334199470808,22.4234727425393,10.6113017967933));
#5577=CARTESIAN_POINT('Ctrl Pts',(-7.4252622739225,22.7142566352687,10.6113017967933));
#5578=CARTESIAN_POINT('Ctrl Pts',(-7.42521916958486,22.7141201617328,10.9162448485056));
#5579=CARTESIAN_POINT('Ctrl Pts',(-7.43013663829006,22.3929253628954,10.6113017967933));
#5580=CARTESIAN_POINT('Ctrl Pts',(-7.52325422114871,22.6833064737565,10.6113017967941));
#5581=CARTESIAN_POINT('Ctrl Pts',(-7.52905586863933,22.6813239708462,10.9162448485056));
#5582=CARTESIAN_POINT('Ctrl Pts',(-7.52331112479981,22.3651251906515,10.6079643708089));
#5583=CARTESIAN_POINT('Ctrl Pts',(-7.6169767000452,22.6530574225593,10.6101267366385));
#5584=CARTESIAN_POINT('Ctrl Pts',(-7.63234394702143,22.6479444671553,10.9126015512976));
#5585=CARTESIAN_POINT('Ctrl Pts',(-7.71032175918216,22.3056756415863,10.5919241239665));
#5586=CARTESIAN_POINT('Ctrl Pts',(-7.80619508594888,22.5907598450691,10.596032578385));
#5587=CARTESIAN_POINT('Ctrl Pts',(-7.83780876190465,22.5800524275424,10.8951053297194));
#5588=CARTESIAN_POINT('Ctrl Pts',(-7.80326620512767,22.2753978733978,10.5796874062729));
#5589=CARTESIAN_POINT('Ctrl Pts',(-7.90036973857335,22.559125557564,10.5846451422323));
#5590=CARTESIAN_POINT('Ctrl Pts',(-7.93999011112375,22.5455383848302,10.8817485325236));
#5591=CARTESIAN_POINT('Ctrl Pts',(-8.08085621434723,22.1827368623195,10.5299997322315));
#5592=CARTESIAN_POINT('Ctrl Pts',(-8.18137442682345,22.4628554803986,10.5370997306413));
#5593=CARTESIAN_POINT('Ctrl Pts',(-8.24487245804928,22.4403379783352,10.8275999339159));
#5594=CARTESIAN_POINT('Ctrl Pts',(-8.2607946920777,22.1197368336179,10.4804872130241));
#5595=CARTESIAN_POINT('Ctrl Pts',(-8.36429903528261,22.3976797984821,10.4883997093248));
#5596=CARTESIAN_POINT('Ctrl Pts',(-8.44251140667283,22.369168328558,10.7736618113264));
#5597=CARTESIAN_POINT('Ctrl Pts',(-8.78516574736356,21.9283251277211,10.2826444632623));
#5598=CARTESIAN_POINT('Ctrl Pts',(-8.89628205982002,22.201395416692,10.2918605151087));
#5599=CARTESIAN_POINT('Ctrl Pts',(-9.01885975234059,22.1536617837933,10.5581196912311));
#5600=CARTESIAN_POINT('Ctrl Pts',(-9.10930897835687,21.7989143161193,10.0857791332902));
#5601=CARTESIAN_POINT('Ctrl Pts',(-9.2271070870976,22.0698166380616,10.0929491817493));
#5602=CARTESIAN_POINT('Ctrl Pts',(-9.37521007324925,22.0091921642515,10.3438200776334));
#5603=CARTESIAN_POINT('Ctrl Pts',(-9.39030572424194,21.6801373241376,9.83591616785974));
#5604=CARTESIAN_POINT('Ctrl Pts',(-9.51151071568708,21.9511195072566,9.84203996901945));
#5605=CARTESIAN_POINT('Ctrl Pts',(-9.68448753121125,21.8770829498876,10.0717291153104));
#5606=CARTESIAN_POINT('Origin',(-9.56467536765562,21.5968186575769,10.071619938));
#5607=CARTESIAN_POINT('Origin',(-9.56467536765562,21.5968186575769,10.071619938));
#5608=CARTESIAN_POINT('Origin',(-9.56467536765562,21.5968186575769,10.071619938));
#5609=CARTESIAN_POINT('Origin',(-10.8463741090687,19.4862496842295,10.071619938));
#5610=CARTESIAN_POINT('Origin',(-11.4288225696269,20.7052001855605,10.071619938));
#5611=CARTESIAN_POINT('Origin',(0.,-0.795020000000708,10.071619938));
#5612=CARTESIAN_POINT('Origin',(-11.4288225696268,20.7052001855605,10.071619938));
#5613=CARTESIAN_POINT('Origin',(-11.4288225696269,20.7052001855605,10.071619938));
#5614=CARTESIAN_POINT('Origin',(-11.4288225696268,20.7052001855605,10.071619938));
#5615=CARTESIAN_POINT('Ctrl Pts',(-11.4046456531185,20.7253634211148,9.68347816632178));
#5616=CARTESIAN_POINT('Ctrl Pts',(-11.5403992026609,20.9925550883569,9.68836145500855));
#5617=CARTESIAN_POINT('Ctrl Pts',(-11.3924320793622,21.0688190760084,9.93781914264156));
#5618=CARTESIAN_POINT('Ctrl Pts',(-11.6144763385972,20.6160735017195,9.84248601429387));
#5619=CARTESIAN_POINT('Ctrl Pts',(-11.7502189826146,20.8813473316368,9.84802341387844));
#5620=CARTESIAN_POINT('Ctrl Pts',(-11.6013247260652,20.9598728675967,10.0936100985582));
#5621=CARTESIAN_POINT('Ctrl Pts',(-11.8136958778299,20.5084327208383,9.99918844330113));
#5622=CARTESIAN_POINT('Ctrl Pts',(-11.95131487554,20.7710529010171,10.0065489606197));
#5623=CARTESIAN_POINT('Ctrl Pts',(-11.8093709051018,20.8478610498334,10.2560927499696));
#5624=CARTESIAN_POINT('Ctrl Pts',(-12.1549203880458,20.3155661523632,10.2180534491893));
#5625=CARTESIAN_POINT('Ctrl Pts',(-12.2973019351538,20.5748371332615,10.2265132509802));
#5626=CARTESIAN_POINT('Ctrl Pts',(-12.1820949336627,20.6395716691415,10.4916379749257));
#5627=CARTESIAN_POINT('Ctrl Pts',(-12.2963875137607,20.2328937927884,10.2934590120604));
#5628=CARTESIAN_POINT('Ctrl Pts',(-12.4419338055854,20.4909213090744,10.3019459866997));
#5629=CARTESIAN_POINT('Ctrl Pts',(-12.3433231059957,20.5472670277283,10.5763528910717));
#5630=CARTESIAN_POINT('Ctrl Pts',(-12.591903446532,20.0551771319535,10.410531176038));
#5631=CARTESIAN_POINT('Ctrl Pts',(-12.7436197808625,20.311540187048,10.417879673214));
#5632=CARTESIAN_POINT('Ctrl Pts',(-12.6763206719604,20.3511790506018,10.706039915858));
#5633=CARTESIAN_POINT('Ctrl Pts',(-12.7446568616359,19.9609198417339,10.4530902487852));
#5634=CARTESIAN_POINT('Ctrl Pts',(-12.8997137285266,20.2165417647263,10.4594985661012));
#5635=CARTESIAN_POINT('Ctrl Pts',(-12.8463668546136,20.24838967764,10.7524743279562));
#5636=CARTESIAN_POINT('Ctrl Pts',(-12.976544783943,19.8135790232852,10.495590702273));
#5637=CARTESIAN_POINT('Ctrl Pts',(-13.1361991033955,20.068849530189,10.499994680558));
#5638=CARTESIAN_POINT('Ctrl Pts',(-13.1034390137221,20.0885518399847,10.7987783054759));
#5639=CARTESIAN_POINT('Ctrl Pts',(-13.053798332285,19.7637695688907,10.5060384883578));
#5640=CARTESIAN_POINT('Ctrl Pts',(-13.2151255493435,20.0189398411312,10.50966775087));
#5641=CARTESIAN_POINT('Ctrl Pts',(-13.1891010513473,20.0345609525717,10.8101587160446));
#5642=CARTESIAN_POINT('Ctrl Pts',(-13.2664528914578,19.6246576064167,10.5247819960872));
#5643=CARTESIAN_POINT('Ctrl Pts',(-13.4325665865465,19.879709973334,10.5260225012886));
#5644=CARTESIAN_POINT('Ctrl Pts',(-13.4247532968926,19.8839839362292,10.8305622164665));
#5645=CARTESIAN_POINT('Ctrl Pts',(-13.3977234745803,19.5333213412685,10.5244011484131));
#5646=CARTESIAN_POINT('Ctrl Pts',(-13.5684674892461,19.7908244361197,10.5209792974809));
#5647=CARTESIAN_POINT('Ctrl Pts',(-13.5746985847049,19.7858820439435,10.830132696728));
#5648=CARTESIAN_POINT('Ctrl Pts',(-13.5534186812043,19.4386489721265,10.5182202702803));
#5649=CARTESIAN_POINT('Ctrl Pts',(-13.7189772392272,19.6902088143853,10.5226490389622));
#5650=CARTESIAN_POINT('Ctrl Pts',(-13.7241792524296,19.6857108535368,10.8234268853776));
#5651=CARTESIAN_POINT('Origin',(-13.3520564380755,19.5666965286898,10.8272269823203));
#5652=CARTESIAN_POINT('Ctrl Pts',(-13.8432572300595,19.6054158232368,10.8266856299695));
#5653=CARTESIAN_POINT('Ctrl Pts',(-13.8470078943251,19.602870710443,10.5219184905322));
#5654=CARTESIAN_POINT('Ctrl Pts',(-13.6758608945047,19.3506560026757,10.5219193342091));
#5655=CARTESIAN_POINT('Ctrl Pts',(-13.7348600304484,19.6789716202911,10.8247614448613));
#5656=CARTESIAN_POINT('Ctrl Pts',(-13.7358018035265,19.6783616750773,10.5196443178016));
#5657=CARTESIAN_POINT('Ctrl Pts',(-13.5658778909285,19.4249555450793,10.5199453359416));
#5658=CARTESIAN_POINT('Ctrl Pts',(-13.6261876633832,19.7514524928284,10.8249754203181));
#5659=CARTESIAN_POINT('Ctrl Pts',(-13.6243578921083,19.7526869637682,10.5196201185283));
#5660=CARTESIAN_POINT('Ctrl Pts',(-13.4556296651281,19.4981898755351,10.520165191363));
#5661=CARTESIAN_POINT('Ctrl Pts',(-13.5172456956632,19.8228756568965,10.8272997755802));
#5662=CARTESIAN_POINT('Ctrl Pts',(-13.5126301666156,19.8259016320586,10.5218124490784));
#5663=CARTESIAN_POINT('Ctrl Pts',(-13.3451216447796,19.5703760622303,10.522550394562));
#5664=CARTESIAN_POINT('Origin',(-13.6721107144013,19.3532018066198,10.8266856299695));
#5665=CARTESIAN_POINT('Ctrl Pts',(-13.6758608945047,19.3506560026757,10.5219193342091));
#5666=CARTESIAN_POINT('Ctrl Pts',(-13.8470078943251,19.602870710443,10.5219184905322));
#5667=CARTESIAN_POINT('Ctrl Pts',(-13.8432572300595,19.6054158232368,10.8266856299695));
#5668=CARTESIAN_POINT('Ctrl Pts',(-14.0840757695645,19.0735471943572,10.5292572322334));
#5669=CARTESIAN_POINT('Ctrl Pts',(-14.2606431412463,19.3220693173683,10.5292680545377));
#5670=CARTESIAN_POINT('Ctrl Pts',(-14.2830613039633,19.3069750948802,10.8344926940017));
#5671=CARTESIAN_POINT('Ctrl Pts',(-14.4723377911899,18.7918024076455,10.4605653691666));
#5672=CARTESIAN_POINT('Ctrl Pts',(-14.6543462274652,19.0365011299335,10.4603848539304));
#5673=CARTESIAN_POINT('Ctrl Pts',(-14.7037278628395,19.0006828017035,10.7612234877469));
#5674=CARTESIAN_POINT('Ctrl Pts',(-15.2113451971192,18.2232477399776,10.156162703829));
#5675=CARTESIAN_POINT('Ctrl Pts',(-15.403381582314,18.4608366058575,10.1555136889409));
#5676=CARTESIAN_POINT('Ctrl Pts',(-15.5033898448588,18.3808597919717,10.4350041919243));
#5677=CARTESIAN_POINT('Ctrl Pts',(-15.5412068531035,17.9524455361216,9.93096973655521));
#5678=CARTESIAN_POINT('Ctrl Pts',(-15.7377991373436,18.1867352402124,9.92981321991221));
#5679=CARTESIAN_POINT('Ctrl Pts',(-15.8607033591478,18.084176992859,10.1935080045986));
#5680=CARTESIAN_POINT('Ctrl Pts',(-15.9730546752014,17.5824813020125,9.47419708571412));
#5681=CARTESIAN_POINT('Ctrl Pts',(-16.1752850819975,17.8128651985216,9.47283370583092));
#5682=CARTESIAN_POINT('Ctrl Pts',(-16.330806402541,17.6755355997902,9.69937465857814));
#5683=CARTESIAN_POINT('Ctrl Pts',(-16.1012528404098,17.4697406219163,9.30680914140815));
#5684=CARTESIAN_POINT('Ctrl Pts',(-16.3051881318095,17.698958580584,9.30532476726768));
#5685=CARTESIAN_POINT('Ctrl Pts',(-16.4707264238858,17.5504620269718,9.51776673457273));
#5686=CARTESIAN_POINT('Ctrl Pts',(-16.2709482653973,17.3179954615994,9.0327638053707));
#5687=CARTESIAN_POINT('Ctrl Pts',(-16.4770960074011,17.5457486538281,9.03126730890708));
#5688=CARTESIAN_POINT('Ctrl Pts',(-16.6563106796104,17.3815545910528,9.21942843336853));
#5689=CARTESIAN_POINT('Ctrl Pts',(-16.3237140931908,17.2703307543684,8.93756675612208));
#5690=CARTESIAN_POINT('Ctrl Pts',(-16.5305557257978,17.4976299035665,8.93605953251161));
#5691=CARTESIAN_POINT('Ctrl Pts',(-16.7140932239579,17.3283897530237,9.11563099777866));
#5692=CARTESIAN_POINT('Ctrl Pts',(-16.4214435911662,17.1813685103479,8.73905322533938));
#5693=CARTESIAN_POINT('Ctrl Pts',(-16.6295672517323,17.4078427862377,8.73756295209301));
#5694=CARTESIAN_POINT('Ctrl Pts',(-16.821244559237,17.2289813552343,8.89880511235969));
#5695=CARTESIAN_POINT('Ctrl Pts',(-16.4666876489682,17.1398103606162,8.63494221687234));
#5696=CARTESIAN_POINT('Ctrl Pts',(-16.6753986869541,17.3659152899015,8.63347910097418));
#5697=CARTESIAN_POINT('Ctrl Pts',(-16.8709219772625,17.1824449685923,8.78490465071494));
#5698=CARTESIAN_POINT('Ctrl Pts',(-16.5874955582476,17.0281506112614,8.31615541835188));
#5699=CARTESIAN_POINT('Ctrl Pts',(-16.7977969761237,17.2532660179325,8.3147715189769));
#5700=CARTESIAN_POINT('Ctrl Pts',(-17.0037240707475,17.0571992015016,8.43555621657622));
#5701=CARTESIAN_POINT('Ctrl Pts',(-16.6485156243058,16.9707832136408,8.09566464234702));
#5702=CARTESIAN_POINT('Ctrl Pts',(-16.8595744093511,17.1954643249433,8.09448424154596));
#5703=CARTESIAN_POINT('Ctrl Pts',(-17.0710111551636,16.992566946928,8.19320098352684));
#5704=CARTESIAN_POINT('Ctrl Pts',(-16.732209095485,16.8917862447637,7.63797256114491));
#5705=CARTESIAN_POINT('Ctrl Pts',(-16.944330295039,17.1158616422005,7.63727435714625));
#5706=CARTESIAN_POINT('Ctrl Pts',(-17.1633862025972,16.9034501405161,7.68909343038454));
#5707=CARTESIAN_POINT('Ctrl Pts',(-16.7544314131897,16.8705870823889,7.39823320025042));
#5708=CARTESIAN_POINT('Ctrl Pts',(-16.9668209949343,17.0945216466008,7.39789847175592));
#5709=CARTESIAN_POINT('Ctrl Pts',(-17.1879723671692,16.8794576709936,7.42452731955657));
#5710=CARTESIAN_POINT('Ctrl Pts',(-16.7564904457511,16.8686289376027,6.92680370817013));
#5711=CARTESIAN_POINT('Ctrl Pts',(-16.9689059156617,17.0925493135009,6.92708897556314));
#5712=CARTESIAN_POINT('Ctrl Pts',(-17.1902489689116,16.8772434493677,6.90418378958559));
#5713=CARTESIAN_POINT('Ctrl Pts',(-16.7370552310891,16.8871824638704,6.69108592997439));
#5714=CARTESIAN_POINT('Ctrl Pts',(-16.9492368772345,17.1112240783421,6.69173749525914));
#5715=CARTESIAN_POINT('Ctrl Pts',(-17.1687297196612,16.8982587676351,6.64388703663582));
#5716=CARTESIAN_POINT('Ctrl Pts',(-16.6563012025058,16.9634610513824,6.22655421456272));
#5717=CARTESIAN_POINT('Ctrl Pts',(-16.8674585976575,17.1880832712109,6.22770777625905));
#5718=CARTESIAN_POINT('Ctrl Pts',(-17.0795547202723,16.9843558128132,6.13197628673256));
#5719=CARTESIAN_POINT('Ctrl Pts',(-16.5964225829245,17.019803634953,6.00414160330574));
#5720=CARTESIAN_POINT('Ctrl Pts',(-16.8068371478445,17.2448522784193,6.00550334063832));
#5721=CARTESIAN_POINT('Ctrl Pts',(-17.0135587790815,17.047807582161,5.88765462086518));
#5722=CARTESIAN_POINT('Ctrl Pts',(-16.4391509480266,17.1653433139146,5.57771703771341));
#5723=CARTESIAN_POINT('Ctrl Pts',(-16.6475286261923,17.3916491782641,5.57928018211123));
#5724=CARTESIAN_POINT('Ctrl Pts',(-16.8407368439181,17.2110140166813,5.42049161103519));
#5725=CARTESIAN_POINT('Ctrl Pts',(-16.3413455969228,17.2548707302737,5.37443562312959));
#5726=CARTESIAN_POINT('Ctrl Pts',(-16.5484627711195,17.4819748247657,5.37601787833827));
#5727=CARTESIAN_POINT('Ctrl Pts',(-16.7333881977695,17.3111963507053,5.19833319599974));
#5728=CARTESIAN_POINT('Ctrl Pts',(-16.116177815959,17.4565474878387,5.00390402553434));
#5729=CARTESIAN_POINT('Ctrl Pts',(-16.3203120564197,17.6856286269601,5.00540058425309));
#5730=CARTESIAN_POINT('Ctrl Pts',(-16.4869715634207,17.5358588600753,4.79465778362287));
#5731=CARTESIAN_POINT('Ctrl Pts',(-15.9868052380686,17.5704929734777,4.8330398883727));
#5732=CARTESIAN_POINT('Ctrl Pts',(-16.1892157913408,17.8007443085681,4.83441143193938));
#5733=CARTESIAN_POINT('Ctrl Pts',(-16.3454847735597,17.6625284672008,4.60891492257704));
#5734=CARTESIAN_POINT('Ctrl Pts',(-15.7013124310176,17.8154759486903,4.52737156348851));
#5735=CARTESIAN_POINT('Ctrl Pts',(-15.8998830671449,18.0484091026652,4.52848874306606));
#5736=CARTESIAN_POINT('Ctrl Pts',(-16.0348491837032,17.9330225981369,4.2783834775619));
#5737=CARTESIAN_POINT('Ctrl Pts',(-15.546256839472,17.945595870117,4.39260788780032));
#5738=CARTESIAN_POINT('Ctrl Pts',(-15.7427399105949,18.1800325402614,4.39356355496368));
#5739=CARTESIAN_POINT('Ctrl Pts',(-15.8674977239732,18.0753266689269,4.1340042080798));
#5740=CARTESIAN_POINT('Ctrl Pts',(-15.2158927513529,18.2150522034526,4.15952990403255));
#5741=CARTESIAN_POINT('Ctrl Pts',(-15.4078985445239,18.4526686969956,4.16019400889786));
#5742=CARTESIAN_POINT('Ctrl Pts',(-15.5092640112753,18.3708402012624,3.88325395818835));
#5743=CARTESIAN_POINT('Ctrl Pts',(-15.038401469246,18.3560448345834,4.06014569352591));
#5744=CARTESIAN_POINT('Ctrl Pts',(-15.227996372633,18.5953867581918,4.06065199936365));
#5745=CARTESIAN_POINT('Ctrl Pts',(-15.3176897666499,18.5245113609037,3.77687016041128));
#5746=CARTESIAN_POINT('Ctrl Pts',(-14.677013386846,18.634574953508,3.9092816142642));
#5747=CARTESIAN_POINT('Ctrl Pts',(-14.8616538507532,18.8773928601962,3.90952630698343));
#5748=CARTESIAN_POINT('Ctrl Pts',(-14.9232132079195,18.8308206022073,3.6137752439695));
#5749=CARTESIAN_POINT('Ctrl Pts',(-14.4926937002967,18.7727284768793,3.85870457922834));
#5750=CARTESIAN_POINT('Ctrl Pts',(-14.6747223664851,19.0173649418266,3.85881685332574));
#5751=CARTESIAN_POINT('Ctrl Pts',(-14.7180437534189,18.9853171342255,3.55837082227697));
#5752=CARTESIAN_POINT('Ctrl Pts',(-14.0954497998633,19.0608477930952,3.79402801929029));
#5753=CARTESIAN_POINT('Ctrl Pts',(-14.2721859717241,19.3092213634102,3.79404983238632));
#5754=CARTESIAN_POINT('Ctrl Pts',(-14.293255726935,19.2944147803917,3.48998827785025));
#5755=CARTESIAN_POINT('Ctrl Pts',(-13.8857437220422,19.2082776789627,3.77850322188723));
#5756=CARTESIAN_POINT('Ctrl Pts',(-14.0597617061628,19.4585604275982,3.77851830777099));
#5757=CARTESIAN_POINT('Ctrl Pts',(-14.074917356509,19.4480008033267,3.47425917800765));
#5758=CARTESIAN_POINT('Ctrl Pts',(-13.6687622226941,19.3554636493887,3.76123264795168));
#5759=CARTESIAN_POINT('Ctrl Pts',(-13.8400827284186,19.6075794417388,3.76124909640203));
#5760=CARTESIAN_POINT('Ctrl Pts',(-13.8566536226313,19.5963189187178,3.45709174437707));
#5761=CARTESIAN_POINT('Origin',(-13.747155751753,19.3020646259551,3.46201597324035));
#5762=CARTESIAN_POINT('Origin',(0.,-0.795020000000708,3.46202));
#5763=CARTESIAN_POINT('Ctrl Pts',(-8.5058528722197,22.3450750150528,3.46202135017822));
#5764=CARTESIAN_POINT('Ctrl Pts',(-8.50438955116695,22.3456128723009,3.46861998212929));
#5765=CARTESIAN_POINT('Ctrl Pts',(-8.50287022029281,22.3459429221054,3.47522575313625));
#5766=CARTESIAN_POINT('Ctrl Pts',(-8.49359874254593,22.346725383138,3.51307467223543));
#5767=CARTESIAN_POINT('Ctrl Pts',(-8.48440767924598,22.3428002389565,3.54391186741809));
#5768=CARTESIAN_POINT('Ctrl Pts',(-8.46097045513549,22.3239955912376,3.60956882453236));
#5769=CARTESIAN_POINT('Ctrl Pts',(-8.44624458148179,22.306836321432,3.6430269250446));
#5770=CARTESIAN_POINT('Ctrl Pts',(-8.41496838926443,22.2607632222978,3.70003984013173));
#5771=CARTESIAN_POINT('Ctrl Pts',(-8.39872052192768,22.2323567949702,3.72313405043612));
#5772=CARTESIAN_POINT('Ctrl Pts',(-8.36681921738314,22.1678129022815,3.75567663842935));
#5773=CARTESIAN_POINT('Ctrl Pts',(-8.35149953333627,22.1324313764567,3.76490221954017));
#5774=CARTESIAN_POINT('Ctrl Pts',(-8.33758913362509,22.0956991101107,3.76655158026205));
#5775=CARTESIAN_POINT('Ctrl Pts',(-5.10115002676076,23.3253411274279,1.70135550212101));
#5776=CARTESIAN_POINT('Ctrl Pts',(-4.98039233898003,23.3508849687198,1.94522084924001));
#5777=CARTESIAN_POINT('Ctrl Pts',(-4.91106003239731,23.0878318168514,1.97170263670931));
#5778=CARTESIAN_POINT('Ctrl Pts',(-6.28422144232968,23.0751365491748,2.30583193636797));
#5779=CARTESIAN_POINT('Ctrl Pts',(-6.17504673089464,23.1044851813138,2.5623211685284));
#5780=CARTESIAN_POINT('Ctrl Pts',(-6.08125908811229,22.8398834533964,2.57719130083482));
#5781=CARTESIAN_POINT('Ctrl Pts',(-7.45125519153582,22.737105420754,2.90645014368677));
#5782=CARTESIAN_POINT('Ctrl Pts',(-7.34072957780884,22.7713834663252,3.1687845799942));
#5783=CARTESIAN_POINT('Ctrl Pts',(-7.23502531726518,22.5053993751875,3.17847333911089));
#5784=CARTESIAN_POINT('Ctrl Pts',(-8.58721709951786,22.3150049891386,3.5048497232747));
#5785=CARTESIAN_POINT('Ctrl Pts',(-8.46449910747762,22.3606104527665,3.76670080410015));
#5786=CARTESIAN_POINT('Ctrl Pts',(-8.35766455220767,22.0882495137952,3.77725775136116));
#5787=CARTESIAN_POINT('Origin',(-5.0380812060594,23.0271375663654,1.70136050273931));
#5788=CARTESIAN_POINT('Ctrl Pts',(-3.67274411047401,23.5837515690223,0.98121958765045));
#5789=CARTESIAN_POINT('Ctrl Pts',(-3.55541922608538,23.6014269583228,1.21944343293536));
#5790=CARTESIAN_POINT('Ctrl Pts',(-3.50031618412608,23.3430469694598,1.25156172162044));
#5791=CARTESIAN_POINT('Ctrl Pts',(-4.15127726237021,23.5116589366959,1.21926562467602));
#5792=CARTESIAN_POINT('Ctrl Pts',(-4.03453040308423,23.5316115276567,1.46022964815648));
#5793=CARTESIAN_POINT('Ctrl Pts',(-3.97293314863439,23.2718456307045,1.48960775783674));
#5794=CARTESIAN_POINT('Ctrl Pts',(-4.62768665793176,23.425472565769,1.45945119659337));
#5795=CARTESIAN_POINT('Ctrl Pts',(-4.50983227704021,23.4479307021929,1.70233895569865));
#5796=CARTESIAN_POINT('Ctrl Pts',(-4.44345261612573,23.1867247961807,1.72979333043043));
#5797=CARTESIAN_POINT('Ctrl Pts',(-5.10114755053477,23.3253416511707,1.7013605027393));
#5798=CARTESIAN_POINT('Ctrl Pts',(-4.98039105652788,23.3508801029784,1.94522133907838));
#5799=CARTESIAN_POINT('Ctrl Pts',(-4.91106003239729,23.0878318168514,1.97170263670929));
#5800=CARTESIAN_POINT('Ctrl Pts',(5.43372766411641,-24.5640901915625,1.97170263670929));
#5801=CARTESIAN_POINT('Ctrl Pts',(5.5087722815923,-24.825880174193,1.94543984081417));
#5802=CARTESIAN_POINT('Ctrl Pts',(5.62904160413116,-24.7976749184589,1.70131860521383));
#5803=CARTESIAN_POINT('Ctrl Pts',(4.97113120696588,-24.6725771365258,1.73126446101193));
#5804=CARTESIAN_POINT('Ctrl Pts',(5.04318943943441,-24.9326012210152,1.7040256076736));
#5805=CARTESIAN_POINT('Ctrl Pts',(5.16065439747162,-24.9075198952786,1.4608804296423));
#5806=CARTESIAN_POINT('Ctrl Pts',(4.50535886677018,-24.7675194618564,1.49251373125152));
#5807=CARTESIAN_POINT('Ctrl Pts',(4.57262922817042,-25.0262144296769,1.46335914284889));
#5808=CARTESIAN_POINT('Ctrl Pts',(4.68905155336305,-25.0036507017052,1.22212970054059));
#5809=CARTESIAN_POINT('Ctrl Pts',(4.03720756400587,-24.8487547327546,1.25585893979734));
#5810=CARTESIAN_POINT('Ctrl Pts',(4.09799755067529,-25.1062124840653,1.22398017987644));
#5811=CARTESIAN_POINT('Ctrl Pts',(4.2150399641053,-25.0859028702593,0.985474908301885));
#5812=CARTESIAN_POINT('Origin',(5.55944881675233,-24.5009260617722,1.70131860521383));
#5813=CARTESIAN_POINT('Ctrl Pts',(5.62904350856369,-24.7976744718046,1.70131473960515));
#5814=CARTESIAN_POINT('Ctrl Pts',(5.50877335449211,-24.8258839169587,1.94543946533957));
#5815=CARTESIAN_POINT('Ctrl Pts',(5.4337276641164,-24.5640901915625,1.97170263670931));
#5816=CARTESIAN_POINT('Ctrl Pts',(6.80659055840109,-24.5215190330507,2.30578735429503));
#5817=CARTESIAN_POINT('Ctrl Pts',(6.69798445268249,-24.5532847656096,2.56253253825632));
#5818=CARTESIAN_POINT('Ctrl Pts',(6.59843754766377,-24.2904851406918,2.57717735015681));
#5819=CARTESIAN_POINT('Ctrl Pts',(7.96572167562962,-24.1580444847706,2.90620718519133));
#5820=CARTESIAN_POINT('Ctrl Pts',(7.85588781565635,-24.1947658519311,3.16880137896178));
#5821=CARTESIAN_POINT('Ctrl Pts',(7.74437314289055,-23.9308592296141,3.17825263234641));
#5822=CARTESIAN_POINT('Ctrl Pts',(9.09271559417535,-23.7108676962444,3.50485286034723));
#5823=CARTESIAN_POINT('Ctrl Pts',(8.97092095310478,-23.7591988914928,3.76696149835664));
#5824=CARTESIAN_POINT('Ctrl Pts',(8.85813544211742,-23.4889326836187,3.77727568952622));
#5825=CARTESIAN_POINT('Ctrl Pts',(8.83821583167756,-23.4968264085483,3.76656379818084));
#5826=CARTESIAN_POINT('Ctrl Pts',(8.85294382504467,-23.5333035657113,3.76494998372155));
#5827=CARTESIAN_POINT('Ctrl Pts',(8.86905782302827,-23.568401788294,3.75573649950335));
#5828=CARTESIAN_POINT('Ctrl Pts',(8.90239149986748,-23.6322913308585,3.72319792008985));
#5829=CARTESIAN_POINT('Ctrl Pts',(8.91925917554658,-23.6603434819354,3.70011677863951));
#5830=CARTESIAN_POINT('Ctrl Pts',(8.95154145930717,-23.7057411041767,3.64312642232894));
#5831=CARTESIAN_POINT('Ctrl Pts',(8.96664256298198,-23.7225858851633,3.60967781185584));
#5832=CARTESIAN_POINT('Ctrl Pts',(8.99050531868555,-23.7409072676868,3.54399731076464));
#5833=CARTESIAN_POINT('Ctrl Pts',(8.99979535992466,-23.7446401071243,3.51312696831082));
#5834=CARTESIAN_POINT('Ctrl Pts',(9.0090521181586,-23.7436570465094,3.47523057062647));
#5835=CARTESIAN_POINT('Ctrl Pts',(9.01056827225751,-23.74329217835,3.46862508378522));
#5836=CARTESIAN_POINT('Ctrl Pts',(9.01202041032843,-23.7427219269202,3.4620213796184));
#5837=CARTESIAN_POINT('Origin',(0.,-0.795020000000708,3.46202));
#5838=CARTESIAN_POINT('Origin',(14.196048870205,-20.5775568630322,3.46200950340478));
#5839=CARTESIAN_POINT('Ctrl Pts',(13.9878362143399,-20.7253287390028,10.5193191183335));
#5840=CARTESIAN_POINT('Ctrl Pts',(14.1628622400568,-20.9748849551915,10.5193036621137));
#5841=CARTESIAN_POINT('Ctrl Pts',(14.15631353533,-20.9794778517971,10.8240142087349));
#5842=CARTESIAN_POINT('Ctrl Pts',(14.3952746715254,-20.439386078476,10.5323130570211));
#5843=CARTESIAN_POINT('Ctrl Pts',(14.5757126901627,-20.685120475617,10.5323214314348));
#5844=CARTESIAN_POINT('Ctrl Pts',(14.5963967658889,-20.6708274427704,10.8378756435162));
#5845=CARTESIAN_POINT('Ctrl Pts',(14.7832957103479,-20.1483525363238,10.4657820235133));
#5846=CARTESIAN_POINT('Ctrl Pts',(14.9691696890285,-20.3901320983249,10.4656011949582));
#5847=CARTESIAN_POINT('Ctrl Pts',(15.016327072759,-20.3548180751368,10.7668835445323));
#5848=CARTESIAN_POINT('Ctrl Pts',(15.5151908218906,-19.5661536449887,10.1669196803449));
#5849=CARTESIAN_POINT('Ctrl Pts',(15.7109959950962,-19.8006333787776,10.1662811551289));
#5850=CARTESIAN_POINT('Ctrl Pts',(15.808038012972,-19.7204505237262,10.4466920353441));
#5851=CARTESIAN_POINT('Ctrl Pts',(15.8390062067963,-19.291575151532,9.94766031303526));
#5852=CARTESIAN_POINT('Ctrl Pts',(16.0392938572627,-19.5226868626871,9.94652575843775));
#5853=CARTESIAN_POINT('Ctrl Pts',(16.1586240471977,-19.4198638227596,10.2116903331609));
#5854=CARTESIAN_POINT('Ctrl Pts',(16.2647521797865,-18.9148772551372,9.5006743533313));
#5855=CARTESIAN_POINT('Ctrl Pts',(16.4706208799004,-19.1419772223311,9.49932209684898));
#5856=CARTESIAN_POINT('Ctrl Pts',(16.6221075724687,-19.0038691911552,9.72806296683397));
#5857=CARTESIAN_POINT('Ctrl Pts',(16.3916462381364,-18.7996477084948,9.33654059268192));
#5858=CARTESIAN_POINT('Ctrl Pts',(16.5992086195793,-19.0255394346883,9.33506582364993));
#5859=CARTESIAN_POINT('Ctrl Pts',(16.760409540056,-18.8762419636707,9.55018397294496));
#5860=CARTESIAN_POINT('Ctrl Pts',(16.6162312757668,-18.5922402926859,8.97831213635673));
#5861=CARTESIAN_POINT('Ctrl Pts',(16.82678503295,-18.8160569103429,8.9767310108556));
#5862=CARTESIAN_POINT('Ctrl Pts',(17.0058638614095,-18.6455804947614,9.16038517906225));
#5863=CARTESIAN_POINT('Ctrl Pts',(16.7147040699496,-18.4993065695043,8.78238586143236));
#5864=CARTESIAN_POINT('Ctrl Pts',(16.926539739667,-18.7222686901683,8.78080053461496));
#5865=CARTESIAN_POINT('Ctrl Pts',(17.1137983982518,-18.5417656680653,8.94653547115786));
#5866=CARTESIAN_POINT('Ctrl Pts',(16.8772070497954,-18.3441361281726,8.36401869177756));
#5867=CARTESIAN_POINT('Ctrl Pts',(17.0911643162474,-18.565728221351,8.36259829160663));
#5868=CARTESIAN_POINT('Ctrl Pts',(17.2923012506022,-18.3678796102462,8.48829709704832));
#5869=CARTESIAN_POINT('Ctrl Pts',(16.9395703687305,-18.2835505724083,8.14686867417995));
#5870=CARTESIAN_POINT('Ctrl Pts',(17.1543089918099,-18.5046726844736,8.14563583251822));
#5871=CARTESIAN_POINT('Ctrl Pts',(17.3610235315607,-18.2996792389172,8.24970523744184));
#5872=CARTESIAN_POINT('Ctrl Pts',(17.0273978058078,-18.1978407430607,7.69591457742923));
#5873=CARTESIAN_POINT('Ctrl Pts',(17.2432599129787,-18.4182930847816,7.69514084437086));
#5874=CARTESIAN_POINT('Ctrl Pts',(17.4579070278203,-18.2030559415413,7.75314769253217));
#5875=CARTESIAN_POINT('Ctrl Pts',(17.0526001108549,-18.1729738942588,7.45902636970822));
#5876=CARTESIAN_POINT('Ctrl Pts',(17.2687695169461,-18.3932571945954,7.45860400742539));
#5877=CARTESIAN_POINT('Ctrl Pts',(17.4857743517814,-18.1749308434092,7.49177910040558));
#5878=CARTESIAN_POINT('Ctrl Pts',(17.0618919073432,-18.1638274442955,6.99164955655355));
#5879=CARTESIAN_POINT('Ctrl Pts',(17.2781789446598,-18.3840436274191,6.99184273276279));
#5880=CARTESIAN_POINT('Ctrl Pts',(17.4960443899199,-18.1645921395842,6.9758959513351));
#5881=CARTESIAN_POINT('Ctrl Pts',(17.046876071286,-18.1786744824327,6.75902118121868));
#5882=CARTESIAN_POINT('Ctrl Pts',(17.2629812818529,-18.3989885685973,6.75958210090282));
#5883=CARTESIAN_POINT('Ctrl Pts',(17.4794230548289,-18.1814050193386,6.71898966695633));
#5884=CARTESIAN_POINT('Ctrl Pts',(16.976007976985,-18.2480600910909,6.29487435810671));
#5885=CARTESIAN_POINT('Ctrl Pts',(17.1912100506711,-18.4689047927132,6.2959576665707));
#5886=CARTESIAN_POINT('Ctrl Pts',(17.401202109748,-18.2596923274749,6.20752108829802));
#5887=CARTESIAN_POINT('Ctrl Pts',(16.9216072247399,-18.3011567506733,6.07259511775509));
#5888=CARTESIAN_POINT('Ctrl Pts',(17.1361324095994,-18.5224007643837,6.07390589742418));
#5889=CARTESIAN_POINT('Ctrl Pts',(17.341227629643,-18.3195134478042,5.96313368404582));
#5890=CARTESIAN_POINT('Ctrl Pts',(16.7764312716874,-18.4406340037037,5.64595711134894));
#5891=CARTESIAN_POINT('Ctrl Pts',(16.9890708167449,-18.6630738488596,5.64750414546422));
#5892=CARTESIAN_POINT('Ctrl Pts',(17.1816130717287,-18.4760329392698,5.49527140167993));
#5893=CARTESIAN_POINT('Ctrl Pts',(16.6848361393894,-18.5277556419753,5.44127134474395));
#5894=CARTESIAN_POINT('Ctrl Pts',(16.8962929217569,-18.7509616004515,5.44285789224685));
#5895=CARTESIAN_POINT('Ctrl Pts',(17.0809451429204,-18.5736743001949,5.27121584849625));
#5896=CARTESIAN_POINT('Ctrl Pts',(16.4722151538734,-18.7257844945132,5.06666330576559));
#5897=CARTESIAN_POINT('Ctrl Pts',(16.6808519263381,-18.9509221256025,5.06819505557459));
#5898=CARTESIAN_POINT('Ctrl Pts',(16.8483751688553,-18.794228034544,4.86310620845547));
#5899=CARTESIAN_POINT('Ctrl Pts',(16.3503005857554,-18.8375523817553,4.89449172755495));
#5900=CARTESIAN_POINT('Ctrl Pts',(16.5573093704982,-19.0638203102565,4.89591137000606));
#5901=CARTESIAN_POINT('Ctrl Pts',(16.7147156163591,-18.9188160176995,4.67540700389252));
#5902=CARTESIAN_POINT('Ctrl Pts',(16.077214017501,-19.0816320392007,4.58142202694289));
#5903=CARTESIAN_POINT('Ctrl Pts',(16.2805503766069,-19.3105607130788,4.58260791639449));
#5904=CARTESIAN_POINT('Ctrl Pts',(16.4179327971907,-19.1880943187176,4.33711865998921));
#5905=CARTESIAN_POINT('Ctrl Pts',(15.9291412277781,-19.2111622044192,4.44254325308607));
#5906=CARTESIAN_POINT('Ctrl Pts',(16.1304819890464,-19.4415742898913,4.44357179919986));
#5907=CARTESIAN_POINT('Ctrl Pts',(16.2579461396316,-19.3299615770466,4.18813393342671));
#5908=CARTESIAN_POINT('Ctrl Pts',(15.6123172905566,-19.4807636754323,4.20084519829962));
#5909=CARTESIAN_POINT('Ctrl Pts',(15.8093637208124,-19.714339246232,4.20158810654181));
#5910=CARTESIAN_POINT('Ctrl Pts',(15.9146043968413,-19.6255866095243,3.92815912278306));
#5911=CARTESIAN_POINT('Ctrl Pts',(15.4414370030991,-19.6225103413717,4.09702409633925));
#5912=CARTESIAN_POINT('Ctrl Pts',(15.6361597571259,-19.8578005689384,4.09760233484694));
#5913=CARTESIAN_POINT('Ctrl Pts',(15.7297521224954,-19.78051581567,3.81656641075687));
#5914=CARTESIAN_POINT('Ctrl Pts',(15.0937457150855,-19.9025910486992,3.93966966694216));
#5915=CARTESIAN_POINT('Ctrl Pts',(15.2836552315088,-20.1413585539916,3.93995476166686));
#5916=CARTESIAN_POINT('Ctrl Pts',(15.3475084701167,-20.0908262013917,3.64519046131333));
#5917=CARTESIAN_POINT('Ctrl Pts',(14.9132231093106,-20.0441319923239,3.88657733896147));
#5918=CARTESIAN_POINT('Ctrl Pts',(15.1005892291057,-20.2847600693883,3.88673298244622));
#5919=CARTESIAN_POINT('Ctrl Pts',(15.1481031489693,-20.2479214390502,3.58751203078142));
#5920=CARTESIAN_POINT('Ctrl Pts',(14.5257098401935,-20.3382698444189,3.8089896009698));
#5921=CARTESIAN_POINT('Ctrl Pts',(14.7079497690243,-20.5826835732062,3.80905223578586));
#5922=CARTESIAN_POINT('Ctrl Pts',(14.7367949653486,-20.5613367423395,3.50606243825283));
#5923=CARTESIAN_POINT('Ctrl Pts',(14.3214308319626,-20.4886583661862,3.78422854517971));
#5924=CARTESIAN_POINT('Ctrl Pts',(14.5010323389136,-20.7350093270848,3.78427900924617));
#5925=CARTESIAN_POINT('Ctrl Pts',(14.5251106498431,-20.7174341780296,3.48088578679263));
#5926=CARTESIAN_POINT('Ctrl Pts',(14.110620396775,-20.6385643456725,3.75763424240771));
#5927=CARTESIAN_POINT('Ctrl Pts',(14.2876004351159,-20.8867844410213,3.75768664410417));
#5928=CARTESIAN_POINT('Ctrl Pts',(14.3129856942963,-20.868684165531,3.45443242550933));
#5929=CARTESIAN_POINT('Origin',(14.0058554393122,-20.7126872019778,10.8247076070971));
#5930=CARTESIAN_POINT('Ctrl Pts',(14.1811797478497,-20.9620151523481,10.8247076070971));
#5931=CARTESIAN_POINT('Ctrl Pts',(14.1861932774834,-20.958489700769,10.5197464862326));
#5932=CARTESIAN_POINT('Ctrl Pts',(14.0107372525446,-20.7089822194645,10.5199692258516));
#5933=CARTESIAN_POINT('Ctrl Pts',(14.1081096999837,-21.0133970996905,10.8229345460157));
#5934=CARTESIAN_POINT('Ctrl Pts',(14.1098313583599,-21.0122136121903,10.5175814813553));
#5935=CARTESIAN_POINT('Ctrl Pts',(13.9351370611703,-20.7617911036526,10.5181160887283));
#5936=CARTESIAN_POINT('Ctrl Pts',(14.0349851731698,-21.0642239029284,10.8229020403965));
#5937=CARTESIAN_POINT('Ctrl Pts',(14.0334350008568,-21.0653146400721,10.5172816006314));
#5938=CARTESIAN_POINT('Ctrl Pts',(13.8594919628572,-20.8140456423887,10.5180826838018));
#5939=CARTESIAN_POINT('Ctrl Pts',(13.9618076822594,-21.1145051991692,10.8245822888903));
#5940=CARTESIAN_POINT('Ctrl Pts',(13.9569787988141,-21.1178231937602,10.518813581996));
#5941=CARTESIAN_POINT('Ctrl Pts',(13.7838034317,-20.8657556073415,10.5198399450938));
#5942=CARTESIAN_POINT('Origin',(13.7891955074369,-20.8632919887223,10.8245822888903));
#5943=CARTESIAN_POINT('Ctrl Pts',(13.9762693505013,-21.1045608012563,10.8241286462963));
#5944=CARTESIAN_POINT('Ctrl Pts',(13.9690247422976,-21.1095462707252,10.518243603211));
#5945=CARTESIAN_POINT('Ctrl Pts',(13.7955771145333,-20.8574402472258,10.5194569355454));
#5946=CARTESIAN_POINT('Ctrl Pts',(13.7919575195774,-21.2313973367882,10.8304816271876));
#5947=CARTESIAN_POINT('Ctrl Pts',(13.8000083642292,-21.2257602956863,10.5266619711931));
#5948=CARTESIAN_POINT('Ctrl Pts',(13.6295022014177,-20.9747862798763,10.5252928319884));
#5949=CARTESIAN_POINT('Ctrl Pts',(13.6080590531412,-21.3542541541363,10.8176169872496));
#5950=CARTESIAN_POINT('Ctrl Pts',(13.6302810650624,-21.3393735050898,10.5168555365698));
#5951=CARTESIAN_POINT('Ctrl Pts',(13.4636442919335,-21.0881073840655,10.5134947716804));
#5952=CARTESIAN_POINT('Ctrl Pts',(13.2411996051524,-21.5924240018195,10.7553438235875));
#5953=CARTESIAN_POINT('Ctrl Pts',(13.2916046787751,-21.5601520325917,10.4623280659864));
#5954=CARTESIAN_POINT('Ctrl Pts',(13.1318582833751,-21.3079900173329,10.4561783071684));
#5955=CARTESIAN_POINT('Ctrl Pts',(13.0566679195981,-21.708690383887,10.7059367465551));
#5956=CARTESIAN_POINT('Ctrl Pts',(13.1211729972007,-21.6682425088374,10.4177262611406));
#5957=CARTESIAN_POINT('Ctrl Pts',(12.9649902886538,-21.4150906899626,10.41067120889));
#5958=CARTESIAN_POINT('Ctrl Pts',(12.7864261260549,-21.8742044679014,10.602055499069));
#5959=CARTESIAN_POINT('Ctrl Pts',(12.8739187399405,-21.8210876942817,10.323641777353));
#5960=CARTESIAN_POINT('Ctrl Pts',(12.722576071437,-21.5662561080015,10.3159174788054));
#5961=CARTESIAN_POINT('Ctrl Pts',(12.6980523507195,-21.9275339886824,10.5627602791544));
#5962=CARTESIAN_POINT('Ctrl Pts',(12.7934104337412,-21.8701913625118,10.2880354780528));
#5963=CARTESIAN_POINT('Ctrl Pts',(12.6435917746273,-21.6147578241194,10.2801867698454));
#5964=CARTESIAN_POINT('Ctrl Pts',(12.5251007565882,-22.0304981443881,10.4741823931559));
#5965=CARTESIAN_POINT('Ctrl Pts',(12.6368610637455,-21.9645355982633,10.2080794749037));
#5966=CARTESIAN_POINT('Ctrl Pts',(12.4898974295011,-21.7078481737918,10.2001672008641));
#5967=CARTESIAN_POINT('Ctrl Pts',(12.4406786385781,-22.0800428739103,10.4245506559232));
#5968=CARTESIAN_POINT('Ctrl Pts',(12.5612657691177,-22.0095281461018,10.1636974914536));
#5969=CARTESIAN_POINT('Ctrl Pts',(12.4157236330665,-21.7521558500523,10.1558713287602));
#5970=CARTESIAN_POINT('Ctrl Pts',(12.1926220835895,-22.2237400762162,10.2620798631759));
#5971=CARTESIAN_POINT('Ctrl Pts',(12.3336621052106,-22.1433566356848,10.0137857217813));
#5972=CARTESIAN_POINT('Ctrl Pts',(12.1913926313936,-21.8836972256661,10.0066910045231));
#5973=CARTESIAN_POINT('Ctrl Pts',(12.0338955926469,-22.3131987795197,10.1363059026072));
#5974=CARTESIAN_POINT('Ctrl Pts',(12.1825026741682,-22.2300847857251,9.89278794398358));
#5975=CARTESIAN_POINT('Ctrl Pts',(12.0416423705721,-21.9685178397222,9.88687081575125));
#5976=CARTESIAN_POINT('Ctrl Pts',(11.8744340456118,-22.4008379343452,10.0104010633974));
#5977=CARTESIAN_POINT('Ctrl Pts',(12.0244874022409,-22.3183694671929,9.76600990037273));
#5978=CARTESIAN_POINT('Ctrl Pts',(11.8839779008541,-22.0551693311111,9.76082657506561));
#5979=CARTESIAN_POINT('',(11.9300460339979,-22.1301564783864,9.78201099610526));
#5980=CARTESIAN_POINT('Origin',(11.7939642842331,-22.0867823962594,10.0823305231205));
#5981=CARTESIAN_POINT('Ctrl Pts',(11.9300466769513,-22.1301561206453,9.78201123110418));
#5982=CARTESIAN_POINT('Ctrl Pts',(11.9420831275634,-22.1583609437286,9.79201616084779));
#5983=CARTESIAN_POINT('Ctrl Pts',(11.9518765259451,-22.1855731338437,9.80670954550344));
#5984=CARTESIAN_POINT('Ctrl Pts',(11.9667155633459,-22.2371166596344,9.84482665348215));
#5985=CARTESIAN_POINT('Ctrl Pts',(11.9714539537628,-22.2609218839807,9.86829289027126));
#5986=CARTESIAN_POINT('Ctrl Pts',(11.974977644649,-22.2999298686173,9.91852290019466));
#5987=CARTESIAN_POINT('Ctrl Pts',(11.9743022136316,-22.3155835564963,9.9444816626982));
#5988=CARTESIAN_POINT('Ctrl Pts',(11.9685975704181,-22.339885113205,9.99775550229982));
#5989=CARTESIAN_POINT('Ctrl Pts',(11.9637608274663,-22.3487306893099,10.0246203514614));
#5990=CARTESIAN_POINT('Ctrl Pts',(11.9565231949122,-22.355013522804,10.0549019429126));
#5991=CARTESIAN_POINT('Ctrl Pts',(11.9547911170819,-22.3563619994972,10.0616395091772));
#5992=CARTESIAN_POINT('Ctrl Pts',(11.9529313083798,-22.3575140961908,10.0683795968226));
#5993=CARTESIAN_POINT('Ctrl Pts',(11.952048377658,-22.3580038472185,10.0715904324152));
#5994=CARTESIAN_POINT('Origin',(11.1978514092335,-20.8844735751451,10.071619938));
#5995=CARTESIAN_POINT('Origin',(11.8020480566562,-22.0880962473731,10.0748303832271));
#5996=CARTESIAN_POINT('Origin',(0.,-0.795020000000708,10.071619938));
#5997=CARTESIAN_POINT('Origin',(10.0544321356701,-22.9712651236647,10.071619938));
#5998=CARTESIAN_POINT('Origin',(9.44775716915166,-21.7637462942379,10.071619938));
#5999=CARTESIAN_POINT('Origin',(10.0544321356701,-22.9712651236646,10.071619938));
#6000=CARTESIAN_POINT('Origin',(10.0544321356701,-22.9712651236647,10.071619938));
#6001=CARTESIAN_POINT('Origin',(10.0544321356701,-22.9712651236647,10.071619938));
#6002=CARTESIAN_POINT('Ctrl Pts',(10.1802928065561,-23.2488657928356,10.071619938));
#6003=CARTESIAN_POINT('Ctrl Pts',(10.0087992478891,-23.3266188271165,9.84169833025655));
#6004=CARTESIAN_POINT('Ctrl Pts',(9.88178442036549,-23.0580058388812,9.83588310438291));
#6005=CARTESIAN_POINT('Ctrl Pts',(9.87032084096336,-23.3894032045855,10.346901183518));
#6006=CARTESIAN_POINT('Ctrl Pts',(9.72375238600415,-23.4530065957026,10.0955766266966));
#6007=CARTESIAN_POINT('Ctrl Pts',(9.60012557266553,-23.1844948870421,10.0887053135421));
#6008=CARTESIAN_POINT('Ctrl Pts',(9.52317213103196,-23.5391060384762,10.5571849273099));
#6009=CARTESIAN_POINT('Ctrl Pts',(9.40141945920879,-23.589486120264,10.2908525129655));
#6010=CARTESIAN_POINT('Ctrl Pts',(9.28431659322879,-23.3187690024263,10.2818954139833));
#6011=CARTESIAN_POINT('Ctrl Pts',(8.75572086057829,-23.8454345163272,10.846520733936));
#6012=CARTESIAN_POINT('Ctrl Pts',(8.69234465032038,-23.8689421344251,10.5550556520509));
#6013=CARTESIAN_POINT('Ctrl Pts',(8.58597745657736,-23.591354324529,10.5474874769484));
#6014=CARTESIAN_POINT('Ctrl Pts',(8.35602151393058,-23.9937971465311,10.918138995195));
#6015=CARTESIAN_POINT('Ctrl Pts',(8.32057113574795,-24.0058302255422,10.6178487315908));
#6016=CARTESIAN_POINT('Ctrl Pts',(8.22188239626872,-23.7224422848886,10.6131694543414));
#6017=CARTESIAN_POINT('Ctrl Pts',(7.94032394225654,-24.1352172615419,10.9160714059922));
#6018=CARTESIAN_POINT('Ctrl Pts',(7.94170059252534,-24.134748925779,10.6110734887813));
#6019=CARTESIAN_POINT('Ctrl Pts',(7.8434672852933,-23.8459998638302,10.6112749365911));
#6020=CARTESIAN_POINT('Origin',(7.85677005340261,-23.8416778917043,10.9161096438365));
#6021=CARTESIAN_POINT('Ctrl Pts',(7.46801397999953,-23.9705716792059,10.6109457952955));
#6022=CARTESIAN_POINT('Ctrl Pts',(7.56154464519586,-24.2606674495911,10.6109449729738));
#6023=CARTESIAN_POINT('Ctrl Pts',(7.56524722162735,-24.259473690451,10.9157209680834));
#6024=CARTESIAN_POINT('Ctrl Pts',(7.60013363309136,-23.9277318425941,10.6091729412031));
#6025=CARTESIAN_POINT('Ctrl Pts',(7.6954156568943,-24.217528536284,10.6089185356573));
#6026=CARTESIAN_POINT('Ctrl Pts',(7.69639066260216,-24.2171913272833,10.9139839009092));
#6027=CARTESIAN_POINT('Ctrl Pts',(7.73186060958549,-23.8838199699353,10.6093174232668));
#6028=CARTESIAN_POINT('Ctrl Pts',(7.82880953788517,-24.1732797624591,10.6088579511704));
#6029=CARTESIAN_POINT('Ctrl Pts',(7.82713555724638,-24.1738238116512,10.9141252327293));
#6030=CARTESIAN_POINT('Ctrl Pts',(7.86319539792839,-23.8388378425937,10.6113834750588));
#6031=CARTESIAN_POINT('Ctrl Pts',(7.96178325484524,-24.1279062459633,10.6107643672857));
#6032=CARTESIAN_POINT('Ctrl Pts',(7.95748239545571,-24.1293729252832,10.9161491116866));
#6033=CARTESIAN_POINT('Origin',(7.47171679879719,-23.9693787059972,10.9157209680834));
#6034=CARTESIAN_POINT('Ctrl Pts',(7.56525130817253,-24.2594721722003,10.9160621750697));
#6035=CARTESIAN_POINT('Ctrl Pts',(7.56164941488635,-24.2609924044497,10.6109449720527));
#6036=CARTESIAN_POINT('Ctrl Pts',(7.46801397999952,-23.9705716792059,10.6109457952955));
#6037=CARTESIAN_POINT('Ctrl Pts',(6.92358896141118,-24.4663526429328,10.924561342935));
#6038=CARTESIAN_POINT('Ctrl Pts',(6.96004168643438,-24.4548467259537,10.6189195215239));
#6039=CARTESIAN_POINT('Ctrl Pts',(6.87442042167154,-24.1618560275553,10.6189063075202));
#6040=CARTESIAN_POINT('Ctrl Pts',(6.28987956343605,-24.6412035717084,10.7974572706402));
#6041=CARTESIAN_POINT('Ctrl Pts',(6.36791425281598,-24.6201105179355,10.4994265823464));
#6042=CARTESIAN_POINT('Ctrl Pts',(6.29014745777976,-24.3243292834043,10.4999741036795));
#6043=CARTESIAN_POINT('Ctrl Pts',(5.68256633542763,-24.7850592442482,10.5297769889579));
#6044=CARTESIAN_POINT('Ctrl Pts',(5.80115286723316,-24.7573208525255,10.2493310610096));
#6045=CARTESIAN_POINT('Ctrl Pts',(5.73044285841713,-24.4598618019068,10.2498880727598));
#6046=CARTESIAN_POINT('Origin',(5.62327787310352,-24.4858663191499,10.5342994941477));
#6047=CARTESIAN_POINT('Ctrl Pts',(5.73666448474537,-24.7721806556139,10.5532882603247));
#6048=CARTESIAN_POINT('Ctrl Pts',(5.85514556835265,-24.7438334199171,10.273230156355));
#6049=CARTESIAN_POINT('Ctrl Pts',(5.78384495797551,-24.4468657679276,10.2737879871656));
#6050=CARTESIAN_POINT('Ctrl Pts',(3.31268356420418,-25.3521311117291,9.48250340422286));
#6051=CARTESIAN_POINT('Ctrl Pts',(3.43402927320824,-25.335761860876,9.20244500357092));
#6052=CARTESIAN_POINT('Ctrl Pts',(3.39275270386916,-25.0315859321765,9.20300347992662));
#6053=CARTESIAN_POINT('Ctrl Pts',(0.800167582942027,-25.5618169703788,8.41161928150494));
#6054=CARTESIAN_POINT('Ctrl Pts',(0.922549614296199,-25.5578627624675,8.13156097068113));
#6055=CARTESIAN_POINT('Ctrl Pts',(0.912391728729052,-25.2510649404847,8.13211780363611));
#6056=CARTESIAN_POINT('Ctrl Pts',(-1.68816103856176,-25.3910291239116,7.34006573016264));
#6057=CARTESIAN_POINT('Ctrl Pts',(-1.56662196485694,-25.3993710271796,7.06000762723964));
#6058=CARTESIAN_POINT('Ctrl Pts',(-1.54595146097469,-25.0946641288435,7.06056545843313));
#6059=CARTESIAN_POINT('Origin',(-1.62334782942737,-25.089920600339,7.35922429187532));
#6060=CARTESIAN_POINT('Ctrl Pts',(-1.37194914627626,-25.4106830326876,7.47011527926086));
#6061=CARTESIAN_POINT('Ctrl Pts',(-1.2634283879717,-25.4178648547749,7.18376723003875));
#6062=CARTESIAN_POINT('Ctrl Pts',(-1.24662188583688,-25.1118231480631,7.18431644815498));
#6063=CARTESIAN_POINT('Ctrl Pts',(-1.80134196014257,-25.3867806135827,7.30989385183653));
#6064=CARTESIAN_POINT('Ctrl Pts',(-1.67123543238676,-25.3967071123825,7.03150940083899));
#6065=CARTESIAN_POINT('Ctrl Pts',(-1.64889901626587,-25.0913129172846,7.03203710171972));
#6066=CARTESIAN_POINT('Ctrl Pts',(-2.19886710887064,-25.353267266393,7.1014359654376));
#6067=CARTESIAN_POINT('Ctrl Pts',(-2.03911901268343,-25.3681769219395,6.83769641665087));
#6068=CARTESIAN_POINT('Ctrl Pts',(-2.01204390284118,-25.0625310046535,6.83877249573858));
#6069=CARTESIAN_POINT('Ctrl Pts',(-2.69985832781151,-25.3010418815122,6.71782313013275));
#6070=CARTESIAN_POINT('Ctrl Pts',(-2.50273669853307,-25.3237006903654,6.48265686503748));
#6071=CARTESIAN_POINT('Ctrl Pts',(-2.4700678376891,-25.0180473156818,6.48391160660283));
#6072=CARTESIAN_POINT('Ctrl Pts',(-2.83633033243184,-25.2855236836781,6.59798174155316));
#6073=CARTESIAN_POINT('Ctrl Pts',(-2.62877769553455,-25.3105149656729,6.37193028500243));
#6074=CARTESIAN_POINT('Ctrl Pts',(-2.59456218231867,-25.0048562870664,6.37327448731233));
#6075=CARTESIAN_POINT('Ctrl Pts',(-3.08801042681191,-25.2550635808675,6.34393962200348));
#6076=CARTESIAN_POINT('Ctrl Pts',(-2.86068497716651,-25.2847187888305,6.13787574712998));
#6077=CARTESIAN_POINT('Ctrl Pts',(-2.82366337817102,-24.9790283864679,6.13934291468578));
#6078=CARTESIAN_POINT('Ctrl Pts',(-3.2042211443515,-25.2400177066385,6.20901298110953));
#6079=CARTESIAN_POINT('Ctrl Pts',(-2.96747198365594,-25.2720197721258,6.01386543313886));
#6080=CARTESIAN_POINT('Ctrl Pts',(-2.9291866712338,-24.9663030435323,6.01537784496332));
#6081=CARTESIAN_POINT('Ctrl Pts',(-3.5226508614568,-25.1968702684858,5.7792907671427));
#6082=CARTESIAN_POINT('Ctrl Pts',(-3.25950707873807,-25.2357124579715,5.61991286507676));
#6083=CARTESIAN_POINT('Ctrl Pts',(-3.21772719607688,-24.929901680659,5.62157069731005));
#6084=CARTESIAN_POINT('Ctrl Pts',(-3.69532576284648,-25.1706551473243,5.4548555221144));
#6085=CARTESIAN_POINT('Ctrl Pts',(-3.41679471658294,-25.2138421106398,5.32402373319015));
#6086=CARTESIAN_POINT('Ctrl Pts',(-3.37334315239527,-24.9079151067986,5.32553441188353));
#6087=CARTESIAN_POINT('Ctrl Pts',(-3.95604967588934,-25.1298694726585,4.69051479944865));
#6088=CARTESIAN_POINT('Ctrl Pts',(-3.65384633490905,-25.1799319723609,4.6296584860795));
#6089=CARTESIAN_POINT('Ctrl Pts',(-3.60780912438177,-24.8738045408971,4.63064304996437));
#6090=CARTESIAN_POINT('Ctrl Pts',(-4.0163946195269,-25.1193724991368,4.22992663698054));
#6091=CARTESIAN_POINT('Ctrl Pts',(-3.70811060884626,-25.171321141138,4.21343250998697));
#6092=CARTESIAN_POINT('Ctrl Pts',(-3.66163210983387,-24.8651009322718,4.21360308311364));
#6093=CARTESIAN_POINT('Ctrl Pts',(-3.97376070442213,-25.1266065666496,3.76488685647451));
#6094=CARTESIAN_POINT('Ctrl Pts',(-3.66965487717443,-25.1772755153595,3.79303368043057));
#6095=CARTESIAN_POINT('Ctrl Pts',(-3.62352935249818,-24.8711107775995,3.79266278595951));
#6096=CARTESIAN_POINT('Origin',(-3.93689151037305,-24.8237182292261,4.05816880419901));
#6097=CARTESIAN_POINT('Origin',(-3.93689151030474,-24.8237182292372,13.49502));
#6098=UNCERTAINTY_MEASURE_WITH_UNIT(LENGTH_MEASURE(0.01),#6102,
'DISTANCE_ACCURACY_VALUE',
'Maximum model space distance between geometric entities at asserted c
onnectivities');
#6099=UNCERTAINTY_MEASURE_WITH_UNIT(LENGTH_MEASURE(0.01),#6102,
'DISTANCE_ACCURACY_VALUE',
'Maximum model space distance between geometric entities at asserted c
onnectivities');
#6100=(
GEOMETRIC_REPRESENTATION_CONTEXT(3)
GLOBAL_UNCERTAINTY_ASSIGNED_CONTEXT((#6098))
GLOBAL_UNIT_ASSIGNED_CONTEXT((#6102,#6104,#6105))
REPRESENTATION_CONTEXT('','3D')
);
#6101=(
GEOMETRIC_REPRESENTATION_CONTEXT(3)
GLOBAL_UNCERTAINTY_ASSIGNED_CONTEXT((#6099))
GLOBAL_UNIT_ASSIGNED_CONTEXT((#6102,#6104,#6105))
REPRESENTATION_CONTEXT('','3D')
);
#6102=(
LENGTH_UNIT()
NAMED_UNIT(*)
SI_UNIT(.MILLI.,.METRE.)
);
#6103=(
LENGTH_UNIT()
NAMED_UNIT(*)
SI_UNIT($,.METRE.)
);
#6104=(
NAMED_UNIT(*)
PLANE_ANGLE_UNIT()
SI_UNIT($,.RADIAN.)
);
#6105=(
NAMED_UNIT(*)
SI_UNIT($,.STERADIAN.)
SOLID_ANGLE_UNIT()
);
#6106=SHAPE_DEFINITION_REPRESENTATION(#6107,#6108);
#6107=PRODUCT_DEFINITION_SHAPE('',$,#6110);
#6108=SHAPE_REPRESENTATION('',(#1645),#6100);
#6109=PRODUCT_DEFINITION_CONTEXT('part definition',#6114,'design');
#6110=PRODUCT_DEFINITION('Final Locking Ring','Final Locking Ring v2',#6111,
#6109);
#6111=PRODUCT_DEFINITION_FORMATION('',$,#6116);
#6112=PRODUCT_RELATED_PRODUCT_CATEGORY('Final Locking Ring v2',
'Final Locking Ring v2',(#6116));
#6113=APPLICATION_PROTOCOL_DEFINITION('international standard',
'automotive_design',2009,#6114);
#6114=APPLICATION_CONTEXT(
'Core Data for Automotive Mechanical Design Process');
#6115=PRODUCT_CONTEXT('part definition',#6114,'mechanical');
#6116=PRODUCT('Final Locking Ring','Final Locking Ring v2',$,(#6115));
#6117=PRESENTATION_STYLE_ASSIGNMENT((#6118));
#6118=SURFACE_STYLE_USAGE(.BOTH.,#6119);
#6119=SURFACE_SIDE_STYLE('',(#6120));
#6120=SURFACE_STYLE_FILL_AREA(#6121);
#6121=FILL_AREA_STYLE('Steel - Satin',(#6122));
#6122=FILL_AREA_STYLE_COLOUR('Steel - Satin',#6123);
#6123=COLOUR_RGB('Steel - Satin',0.627450980392157,0.627450980392157,0.627450980392157);
ENDSEC;
END-ISO-10303-21;
```
