## Supplementary Material 4 for "De novo Powered Air-Purifying Respirator Design and Fabrication for Pandemic Response": Venturi.stp

```
ISO-10303-21;
HEADER;
FILE_DESCRIPTION((''),'2;1');
FILE_NAME('178-71-2','2021-02-01T07:15:41',('agreenhill'),(''),
'CREO PARAMETRIC BY PTC INC, 2019164','CREO PARAMETRIC BY PTC INC, 2019164','');
FILE_SCHEMA(('CONFIG_CONTROL_DESIGN'));
ENDSEC;
DATA;
#2=CARTESIAN_POINT('',(0.E0,1.224646799147E-14,0.E0));
#3=DIRECTION('',(-1.E0,0.E0,0.E0));
#4=DIRECTION('',(0.E0,1.E0,0.E0));
#5=AXIS2_PLACEMENT_3D('',#2,#3,#4);
#7=CARTESIAN_POINT('',(5.39E-1,1.394109974791E-14,-3.75E-1));
#8=CARTESIAN_POINT('',(5.39E-1,5.373110381020E-3,-3.75E-1));
#9=CARTESIAN_POINT('',(5.403606152465E-1,1.576095489960E-2,-3.747748305858E-1));
#10=CARTESIAN_POINT('',(5.465225440420E-1,3.080616174364E-2,
-3.738224599667E-1));
#11=CARTESIAN_POINT('',(5.563495937848E-1,4.360794776637E-2,
-3.725141120274E-1));
#12=CARTESIAN_POINT('',(5.691578949336E-1,5.344296937074E-2,
-3.712014440588E-1));
#13=CARTESIAN_POINT('',(5.840481670806E-1,5.960241052854E-2,
-3.702398218688E-1));
#14=CARTESIAN_POINT('',(6.000116307554E-1,6.170033458927E-2,
-3.698879435229E-1));
#15=CARTESIAN_POINT('',(6.159741880870E-1,5.959624463328E-2,
-3.702408373034E-1));
#16=CARTESIAN_POINT('',(6.308574973136E-1,5.343332557833E-2,
-3.712028407379E-1));
#17=CARTESIAN_POINT('',(6.436562615654E-1,4.360084873562E-2,
-3.725148861179E-1));
#18=CARTESIAN_POINT('',(6.534768194511E-1,3.080598341851E-2,
-3.738223898491E-1));
#19=CARTESIAN_POINT('',(6.596383184161E-1,1.576487068503E-2,
-3.747746542241E-1));
#20=CARTESIAN_POINT('',(6.61E-1,5.375047381010E-3,-3.75E-1));
#21=CARTESIAN_POINT('',(6.61E-1,1.393954027945E-14,-3.75E-1));
#23=CARTESIAN_POINT('',(6.61E-1,1.393954027945E-14,-3.75E-1));
#24=CARTESIAN_POINT('',(6.61E-1,-5.373110380993E-3,-3.75E-1));
#25=CARTESIAN_POINT('',(6.596393847535E-1,-1.576095489957E-2,
-3.747748305858E-1));
#26=CARTESIAN_POINT('',(6.534774559580E-1,-3.080616174361E-2,
-3.738224599667E-1));
#27=CARTESIAN_POINT('',(6.436504062152E-1,-4.360794776634E-2,
-3.725141120274E-1));
#28=CARTESIAN_POINT('',(6.308421050664E-1,-5.344296937071E-2,
-3.712014440588E-1));
#29=CARTESIAN_POINT('',(6.159518329194E-1,-5.960241052852E-2,
-3.702398218688E-1));
#30=CARTESIAN_POINT('',(5.999883692446E-1,-6.170033458925E-2,
-3.698879435229E-1));
#31=CARTESIAN_POINT('',(5.840258119130E-1,-5.959624463326E-2,
-3.702408373034E-1));
#32=CARTESIAN_POINT('',(5.691425026864E-1,-5.343332557831E-2,
-3.712028407379E-1));
#33=CARTESIAN_POINT('',(5.563437384346E-1,-4.360084873559E-2,
-3.725148861179E-1));
#34=CARTESIAN_POINT('',(5.465231805489E-1,-3.080598341848E-2,
-3.738223898491E-1));
#35=CARTESIAN_POINT('',(5.403616815839E-1,-1.576487068501E-2,
-3.747746542241E-1));
#36=CARTESIAN_POINT('',(5.39E-1,-5.375047380982E-3,-3.75E-1));
#37=CARTESIAN_POINT('',(5.39E-1,1.394109974791E-14,-3.75E-1));
#39=DIRECTION('',(1.E0,0.E0,0.E0));
#40=VECTOR('',#39,7.5E-1);
#41=CARTESIAN_POINT('',(0.E0,3.75E-1,0.E0));
#42=LINE('',#41,#40);
#43=CARTESIAN_POINT('',(0.E0,1.224646799147E-14,0.E0));
#44=DIRECTION('',(1.E0,0.E0,0.E0));
#45=DIRECTION('',(0.E0,1.E0,0.E0));
#46=AXIS2_PLACEMENT_3D('',#43,#44,#45);
#48=DIRECTION('',(1.E0,0.E0,0.E0));
#49=VECTOR('',#48,7.5E-1);
#50=CARTESIAN_POINT('',(0.E0,-3.75E-1,0.E0));
#51=LINE('',#50,#49);
#52=CARTESIAN_POINT('',(0.E0,1.224646799147E-14,0.E0));
#53=DIRECTION('',(-1.E0,0.E0,0.E0));
#54=DIRECTION('',(0.E0,1.E0,0.E0));
#55=AXIS2_PLACEMENT_3D('',#52,#53,#54);
#57=CARTESIAN_POINT('',(0.E0,1.224646799147E-14,0.E0));
#58=DIRECTION('',(1.E0,0.E0,0.E0));
#59=DIRECTION('',(0.E0,1.E0,0.E0));
#60=AXIS2_PLACEMENT_3D('',#57,#58,#59);
#62=CARTESIAN_POINT('',(4.5E-1,1.219135888551E-14,0.E0));
#63=DIRECTION('',(-1.E0,0.E0,0.E0));
#64=DIRECTION('',(0.E0,3.932584269663E-1,-9.194279795721E-1));
#65=AXIS2_PLACEMENT_3D('',#62,#63,#64);
#67=CARTESIAN_POINT('',(1.475E0,1.206583258860E-14,0.E0));
#68=DIRECTION('',(-1.E0,0.E0,0.E0));
#69=DIRECTION('',(0.E0,1.E0,0.E0));
#70=AXIS2_PLACEMENT_3D('',#67,#68,#69);
#72=CARTESIAN_POINT('',(1.475E0,1.206583258860E-14,0.E0));
#73=DIRECTION('',(-1.E0,0.E0,0.E0));
#74=DIRECTION('',(0.E0,-3.932584269663E-1,-9.194279795721E-1));
#75=AXIS2_PLACEMENT_3D('',#72,#73,#74);
#77=CARTESIAN_POINT('',(1.475E0,1.206583258860E-14,0.E0));
#78=DIRECTION('',(-1.E0,0.E0,0.E0));
#79=DIRECTION('',(0.E0,-1.E0,0.E0));
#80=AXIS2_PLACEMENT_3D('',#77,#78,#79);
#82=CARTESIAN_POINT('',(1.475E0,-4.242640687119E-1,4.242640687119E-1));
#83=DIRECTION('',(-1.E0,0.E0,0.E0));
#84=DIRECTION('',(0.E0,0.E0,1.E0));
#85=AXIS2_PLACEMENT_3D('',#82,#83,#84);
#87=CARTESIAN_POINT('',(1.475E0,-4.242640687119E-1,4.242640687119E-1));
#88=DIRECTION('',(-1.E0,0.E0,0.E0));
#89=DIRECTION('',(0.E0,0.E0,-1.E0));
#90=AXIS2_PLACEMENT_3D('',#87,#88,#89);
#92=CARTESIAN_POINT('',(1.475E0,-4.242640687119E-1,-4.242640687119E-1));
#93=DIRECTION('',(1.E0,0.E0,0.E0));
#94=DIRECTION('',(0.E0,1.E0,0.E0));
#95=AXIS2_PLACEMENT_3D('',#92,#93,#94);
#97=CARTESIAN_POINT('',(1.475E0,-4.242640687119E-1,-4.242640687119E-1));
#98=DIRECTION('',(1.E0,0.E0,0.E0));
#99=DIRECTION('',(0.E0,-1.E0,0.E0));
#100=AXIS2_PLACEMENT_3D('',#97,#98,#99);
#102=CARTESIAN_POINT('',(1.475E0,4.242640687119E-1,4.242640687119E-1));
#103=DIRECTION('',(1.E0,0.E0,0.E0));
#104=DIRECTION('',(0.E0,1.E0,0.E0));
#105=AXIS2_PLACEMENT_3D('',#102,#103,#104);
#107=CARTESIAN_POINT('',(1.475E0,4.242640687119E-1,4.242640687119E-1));
#108=DIRECTION('',(1.E0,0.E0,0.E0));
#109=DIRECTION('',(0.E0,-1.E0,0.E0));
#110=AXIS2_PLACEMENT_3D('',#107,#108,#109);
#112=CARTESIAN_POINT('',(1.475E0,4.242640687119E-1,-4.242640687119E-1));
#113=DIRECTION('',(1.E0,0.E0,0.E0));
#114=DIRECTION('',(0.E0,1.E0,0.E0));
#115=AXIS2_PLACEMENT_3D('',#112,#113,#114);
#117=CARTESIAN_POINT('',(1.475E0,4.242640687119E-1,-4.242640687119E-1));
#118=DIRECTION('',(1.E0,0.E0,0.E0));
#119=DIRECTION('',(0.E0,-1.E0,0.E0));
#120=AXIS2_PLACEMENT_3D('',#117,#118,#119);
#122=CARTESIAN_POINT('',(1.475E0,0.E0,0.E0));
#123=DIRECTION('',(1.E0,0.E0,0.E0));
#124=DIRECTION('',(0.E0,0.E0,1.E0));
#125=AXIS2_PLACEMENT_3D('',#122,#123,#124);
#127=CARTESIAN_POINT('',(1.475E0,0.E0,0.E0));
#128=DIRECTION('',(1.E0,0.E0,0.E0));
#129=DIRECTION('',(0.E0,7.071067811865E-1,7.071067811865E-1));
#130=AXIS2_PLACEMENT_3D('',#127,#128,#129);
#132=DIRECTION('',(-1.E0,0.E0,0.E0));
#133=VECTOR('',#132,1.475E0);
#134=CARTESIAN_POINT('',(1.475E0,-4.45E-1,0.E0));
#135=LINE('',#134,#133);
#136=DIRECTION('',(-1.E0,0.E0,0.E0));
#137=VECTOR('',#136,1.475E0);
#138=CARTESIAN_POINT('',(1.475E0,4.45E-1,0.E0));
#139=LINE('',#138,#137);
#140=DIRECTION('',(0.E0,0.E0,1.E0));
#141=VECTOR('',#140,6.585454909043E-2);
#142=CARTESIAN_POINT('',(4.5E-1,1.75E-1,-4.75E-1));
#143=LINE('',#142,#141);
#144=DIRECTION('',(0.E0,0.E0,-1.E0));
#145=VECTOR('',#144,6.585454909043E-2);
#146=CARTESIAN_POINT('',(1.475E0,1.75E-1,-4.091454509096E-1));
#147=LINE('',#146,#145);
#148=DIRECTION('',(-1.E0,0.E0,0.E0));
#149=VECTOR('',#148,1.025E0);
#150=CARTESIAN_POINT('',(1.475E0,1.75E-1,-4.091454509096E-1));
#151=LINE('',#150,#149);
#152=CARTESIAN_POINT('',(4.5E-1,5.E-2,-4.75E-1));
#153=DIRECTION('',(-1.E0,0.E0,0.E0));
#154=DIRECTION('',(0.E0,1.E0,0.E0));
#155=AXIS2_PLACEMENT_3D('',#152,#153,#154);
#157=DIRECTION('',(0.E0,0.E0,1.E0));
#158=VECTOR('',#157,6.585454909044E-2);
#159=CARTESIAN_POINT('',(4.5E-1,-1.75E-1,-4.75E-1));
#160=LINE('',#159,#158);
#161=CARTESIAN_POINT('',(4.5E-1,-5.E-2,-4.75E-1));
#162=DIRECTION('',(-1.E0,0.E0,0.E0));
#163=DIRECTION('',(0.E0,0.E0,-1.E0));
#164=AXIS2_PLACEMENT_3D('',#161,#162,#163);
#166=DIRECTION('',(0.E0,1.E0,0.E0));
#167=VECTOR('',#166,1.E-1);
#168=CARTESIAN_POINT('',(4.5E-1,-5.E-2,-6.E-1));
#169=LINE('',#168,#167);
#170=DIRECTION('',(1.E0,0.E0,0.E0));
#171=VECTOR('',#170,1.150581899130E-1);
#172=CARTESIAN_POINT('',(4.5E-1,-5.E-2,-6.E-1));
#173=LINE('',#172,#171);
#174=CARTESIAN_POINT('',(6.E-1,1.393329895905E-14,-6.E-1));
#175=DIRECTION('',(0.E0,0.E0,-1.E0));
#176=DIRECTION('',(-5.728329576933E-1,-8.196721311478E-1,0.E0));
#177=AXIS2_PLACEMENT_3D('',#174,#175,#176);
#179=CARTESIAN_POINT('',(6.E-1,1.393329895905E-14,-6.E-1));
#180=DIRECTION('',(0.E0,0.E0,-1.E0));
#181=DIRECTION('',(-1.E0,0.E0,0.E0));
#182=AXIS2_PLACEMENT_3D('',#179,#180,#181);
#184=DIRECTION('',(-1.E0,0.E0,0.E0));
#185=VECTOR('',#184,1.150581899130E-1);
#186=CARTESIAN_POINT('',(5.650581899130E-1,5.E-2,-6.E-1));
#187=LINE('',#186,#185);
#188=CARTESIAN_POINT('',(1.132576008074E0,1.393329895905E-14,-6.E-1));
#189=DIRECTION('',(0.E0,0.E0,-1.E0));
#190=DIRECTION('',(-1.E0,0.E0,0.E0));
#191=AXIS2_PLACEMENT_3D('',#188,#189,#190);
#193=DIRECTION('',(-1.E0,0.E0,0.E0));
#194=VECTOR('',#193,4.626923878998E-1);
#195=CARTESIAN_POINT('',(1.097634197987E0,5.E-2,-6.E-1));
#196=LINE('',#195,#194);
#197=CARTESIAN_POINT('',(6.E-1,1.393329895905E-14,-6.E-1));
#198=DIRECTION('',(0.E0,0.E0,-1.E0));
#199=DIRECTION('',(5.728329576940E-1,8.196721311473E-1,0.E0));
#200=AXIS2_PLACEMENT_3D('',#197,#198,#199);
#202=CARTESIAN_POINT('',(6.E-1,1.393329895905E-14,-6.E-1));
#203=DIRECTION('',(0.E0,0.E0,-1.E0));
#204=DIRECTION('',(1.E0,0.E0,0.E0));
#205=AXIS2_PLACEMENT_3D('',#202,#203,#204);
#207=DIRECTION('',(1.E0,0.E0,0.E0));
#208=VECTOR('',#207,4.626923878999E-1);
#209=CARTESIAN_POINT('',(6.349418100870E-1,-5.E-2,-6.E-1));
#210=LINE('',#209,#208);
#211=CARTESIAN_POINT('',(1.132576008074E0,1.393329895905E-14,-6.E-1));
#212=DIRECTION('',(0.E0,0.E0,-1.E0));
#213=DIRECTION('',(-5.728329576933E-1,-8.196721311478E-1,0.E0));
#214=AXIS2_PLACEMENT_3D('',#211,#212,#213);
#216=CARTESIAN_POINT('',(1.132576008074E0,1.393329895905E-14,-6.E-1));
#217=DIRECTION('',(0.E0,0.E0,-1.E0));
#218=DIRECTION('',(5.728329576940E-1,8.196721311473E-1,0.E0));
#219=AXIS2_PLACEMENT_3D('',#216,#217,#218);
#221=CARTESIAN_POINT('',(1.132576008074E0,1.393329895905E-14,-6.E-1));
#222=DIRECTION('',(0.E0,0.E0,-1.E0));
#223=DIRECTION('',(1.E0,0.E0,0.E0));
#224=AXIS2_PLACEMENT_3D('',#221,#222,#223);
#226=DIRECTION('',(1.E0,0.E0,0.E0));
#227=VECTOR('',#226,3.074821818391E-1);
#228=CARTESIAN_POINT('',(1.167517818161E0,-5.E-2,-6.E-1));
#229=LINE('',#228,#227);
#230=DIRECTION('',(0.E0,1.E0,0.E0));
#231=VECTOR('',#230,1.E-1);
#232=CARTESIAN_POINT('',(1.475E0,-5.E-2,-6.E-1));
#233=LINE('',#232,#231);
#234=DIRECTION('',(-1.E0,0.E0,0.E0));
#235=VECTOR('',#234,3.074821818391E-1);
#236=CARTESIAN_POINT('',(1.475E0,5.E-2,-6.E-1));
#237=LINE('',#236,#235);
#238=DIRECTION('',(1.E0,0.E0,0.E0));
#239=VECTOR('',#238,1.025E0);
#240=CARTESIAN_POINT('',(4.5E-1,-1.75E-1,-4.75E-1));
#241=LINE('',#240,#239);
#242=CARTESIAN_POINT('',(1.475E0,-5.E-2,-4.75E-1));
#243=DIRECTION('',(1.E0,0.E0,0.E0));
#244=DIRECTION('',(0.E0,-1.E0,0.E0));
#245=AXIS2_PLACEMENT_3D('',#242,#243,#244);
#247=CARTESIAN_POINT('',(1.167517818161E0,-5.E-2,-6.E-1));
#248=CARTESIAN_POINT('',(1.163387129810E0,-5.288675719882E-2,-6.E-1));
#249=CARTESIAN_POINT('',(1.154699769664E0,-5.749050967760E-2,
-5.998104339861E-1));
#250=CARTESIAN_POINT('',(1.140052284501E0,-6.115754247280E-2,
-5.995030752460E-1));
#251=CARTESIAN_POINT('',(1.125099731760E0,-6.115754250963E-2,
-5.995030752430E-1));
#252=CARTESIAN_POINT('',(1.110452246280E0,-5.749050961144E-2,
-5.998104339913E-1));
#253=CARTESIAN_POINT('',(1.101764886263E0,-5.288675714656E-2,-6.E-1));
#254=CARTESIAN_POINT('',(1.097634197987E0,-5.E-2,-6.E-1));
#256=CARTESIAN_POINT('',(6.349418100870E-1,-5.E-2,-6.E-1));
#257=CARTESIAN_POINT('',(6.308111217363E-1,-5.288675719882E-2,-6.E-1));
#258=CARTESIAN_POINT('',(6.221237615900E-1,-5.749050967760E-2,
-5.998104339861E-1));
#259=CARTESIAN_POINT('',(6.074762764273E-1,-6.115754247280E-2,
-5.995030752460E-1));
#260=CARTESIAN_POINT('',(5.925237236857E-1,-6.115754250963E-2,
-5.995030752430E-1));
#261=CARTESIAN_POINT('',(5.778762382064E-1,-5.749050961144E-2,
-5.998104339913E-1));
#262=CARTESIAN_POINT('',(5.691888781890E-1,-5.288675714656E-2,-6.E-1));
#263=CARTESIAN_POINT('',(5.650581899130E-1,-5.E-2,-6.E-1));
#265=DIRECTION('',(1.E0,0.E0,0.E0));
#266=VECTOR('',#265,1.025E0);
#267=CARTESIAN_POINT('',(4.5E-1,-1.75E-1,-4.091454509096E-1));
#268=LINE('',#267,#266);
#269=DIRECTION('',(0.E0,0.E0,-1.E0));
#270=VECTOR('',#269,6.585454909044E-2);
#271=CARTESIAN_POINT('',(1.475E0,-1.75E-1,-4.091454509096E-1));
#272=LINE('',#271,#270);
#273=DIRECTION('',(-1.159097915131E-9,-9.075064433821E-9,1.E0));
#274=VECTOR('',#273,3.187500001532E-1);
#275=CARTESIAN_POINT('',(1.193576008074E0,1.394076930452E-14,-6.E-1));
#276=LINE('',#275,#274);
#277=DIRECTION('',(3.087772125396E-9,-1.426830107838E-8,1.E0));
#278=VECTOR('',#277,3.187500004223E-1);
#279=CARTESIAN_POINT('',(1.071576008074E0,1.392582861357E-14,-6.E-1));
#280=LINE('',#279,#278);
#281=CARTESIAN_POINT('',(1.007576008074E0,1.212307551815E-14,0.E0));
#282=DIRECTION('',(-1.E0,0.E0,0.E0));
#283=DIRECTION('',(0.E0,1.E0,0.E0));
#284=AXIS2_PLACEMENT_3D('',#281,#282,#283);
#286=CARTESIAN_POINT('',(1.071576009058E0,-4.548007048932E-9,
-2.812499995777E-1));
#287=CARTESIAN_POINT('',(1.071576009058E0,4.903658052761E-3,
-2.812499998155E-1));
#288=CARTESIAN_POINT('',(1.072690866034E0,1.449484889430E-2,
-2.810037968675E-1));
#289=CARTESIAN_POINT('',(1.078181062612E0,2.898015236726E-2,
-2.798640606492E-1));
#290=CARTESIAN_POINT('',(1.086760555833E0,4.118232253972E-2,
-2.782926080656E-1));
#291=CARTESIAN_POINT('',(1.098137855369E0,5.107691639494E-2,
-2.766169343287E-1));
#292=CARTESIAN_POINT('',(1.111309862646E0,5.782329387224E-2,
-2.752569144598E-1));
#293=CARTESIAN_POINT('',(1.126071028449E0,6.125478498346E-2,
-2.744989227839E-1));
#294=CARTESIAN_POINT('',(1.140670015583E0,6.105313186305E-2,
-2.745447931422E-1));
#295=CARTESIAN_POINT('',(1.155096455816E0,5.731948846336E-2,
-2.753637691319E-1));
#296=CARTESIAN_POINT('',(1.167845584874E0,5.047433063842E-2,
-2.767275483223E-1));
#297=CARTESIAN_POINT('',(1.178867285977E0,4.062010150745E-2,
-2.783747288702E-1));
#298=CARTESIAN_POINT('',(1.187203373389E0,2.849270398906E-2,
-2.799110704734E-1));
#299=CARTESIAN_POINT('',(1.192488589814E0,1.427962238572E-2,
-2.810101702721E-1));
#300=CARTESIAN_POINT('',(1.193576007704E0,4.829348604211E-3,
-2.812499999958E-1));
#301=CARTESIAN_POINT('',(1.193576007704E0,-2.892662848901E-9,
-2.812499998468E-1));
#303=CARTESIAN_POINT('',(1.193576007704E0,-2.892662848901E-9,
-2.812499998468E-1));
#304=CARTESIAN_POINT('',(1.193576007704E0,-5.103082642806E-3,
-2.812499996894E-1));
#305=CARTESIAN_POINT('',(1.192353472907E0,-1.501762571640E-2,
-2.809802844117E-1));
#306=CARTESIAN_POINT('',(1.186669129741E0,-2.957705659033E-2,
-2.798033191655E-1));
#307=CARTESIAN_POINT('',(1.177705625421E0,-4.198940293596E-2,
-2.781749358180E-1));
#308=CARTESIAN_POINT('',(1.165716907302E0,-5.199409543101E-2,
-2.764462016364E-1));
#309=CARTESIAN_POINT('',(1.151651481422E0,-5.864089637193E-2,
-2.750815972124E-1));
#310=CARTESIAN_POINT('',(1.136321976561E0,-6.150022282532E-2,
-2.744427030602E-1));
#311=CARTESIAN_POINT('',(1.121849033917E0,-6.061373981894E-2,
-2.746440699469E-1));
#312=CARTESIAN_POINT('',(1.108147110595E0,-5.647817775471E-2,
-2.755391881313E-1));
#313=CARTESIAN_POINT('',(1.096085443956E0,-4.955447446488E-2,
-2.768937870755E-1));
#314=CARTESIAN_POINT('',(1.085554247986E0,-3.973154674537E-2,
-2.785019325024E-1));
#315=CARTESIAN_POINT('',(1.077610819004E0,-2.776460639987E-2,
-2.799798142549E-1));
#316=CARTESIAN_POINT('',(1.072608662625E0,-1.390722809099E-2,
-2.810224928229E-1));
#317=CARTESIAN_POINT('',(1.071576009058E0,-4.697900930309E-3,
-2.812499993498E-1));
#318=CARTESIAN_POINT('',(1.071576009058E0,-4.548007048932E-9,
-2.812499995777E-1));
#320=DIRECTION('',(1.E0,0.E0,0.E0));
#321=VECTOR('',#320,2.5E-1);
#322=CARTESIAN_POINT('',(1.007576008074E0,2.8125E-1,0.E0));
#323=LINE('',#322,#321);
#324=CARTESIAN_POINT('',(1.007576008074E0,1.212307551815E-14,0.E0));
#325=DIRECTION('',(1.E0,0.E0,0.E0));
#326=DIRECTION('',(0.E0,1.E0,0.E0));
#327=AXIS2_PLACEMENT_3D('',#324,#325,#326);
#329=DIRECTION('',(1.E0,0.E0,0.E0));
#330=VECTOR('',#329,2.5E-1);
#331=CARTESIAN_POINT('',(1.007576008074E0,-2.8125E-1,0.E0));
#332=LINE('',#331,#330);
#333=DIRECTION('',(9.396926207859E-1,-3.420201433257E-1,0.E0));
#334=VECTOR('',#333,2.741066625153E-1);
#335=CARTESIAN_POINT('',(7.5E-1,3.75E-1,0.E0));
#336=LINE('',#335,#334);
#337=CARTESIAN_POINT('',(7.5E-1,1.215461948154E-14,0.E0));
#338=DIRECTION('',(1.E0,0.E0,0.E0));
#339=DIRECTION('',(0.E0,1.E0,0.E0));
#340=AXIS2_PLACEMENT_3D('',#337,#338,#339);
#342=DIRECTION('',(9.396926207859E-1,3.420201433257E-1,0.E0));
#343=VECTOR('',#342,2.741066625153E-1);
#344=CARTESIAN_POINT('',(7.5E-1,-3.75E-1,0.E0));
#345=LINE('',#344,#343);
#346=CARTESIAN_POINT('',(7.5E-1,1.215461948154E-14,0.E0));
#347=DIRECTION('',(-1.E0,0.E0,0.E0));
#348=DIRECTION('',(0.E0,1.E0,0.E0));
#349=AXIS2_PLACEMENT_3D('',#346,#347,#348);
#351=DIRECTION('',(9.925461516413E-1,1.218693434051E-1,0.E0));
#352=VECTOR('',#351,7.692664732617E-1);
#353=CARTESIAN_POINT('',(1.257576008074E0,2.8125E-1,0.E0));
#354=LINE('',#353,#352);
#355=CARTESIAN_POINT('',(1.257576008074E0,1.209245934818E-14,0.E0));
#356=DIRECTION('',(1.E0,0.E0,0.E0));
#357=DIRECTION('',(0.E0,1.E0,0.E0));
#358=AXIS2_PLACEMENT_3D('',#355,#356,#357);
#360=DIRECTION('',(9.925461516413E-1,-1.218693434051E-1,0.E0));
#361=VECTOR('',#360,7.692664732617E-1);
#362=CARTESIAN_POINT('',(1.257576008074E0,-2.8125E-1,0.E0));
#363=LINE('',#362,#361);
#364=CARTESIAN_POINT('',(1.257576008074E0,1.209245934818E-14,0.E0));
#365=DIRECTION('',(-1.E0,0.E0,0.E0));
#366=DIRECTION('',(0.E0,1.E0,0.E0));
#367=AXIS2_PLACEMENT_3D('',#364,#365,#366);
#369=CARTESIAN_POINT('',(2.021108485696E0,1.199895358770E-14,0.E0));
#370=DIRECTION('',(-1.E0,0.E0,0.E0));
#371=DIRECTION('',(0.E0,1.E0,0.E0));
#372=AXIS2_PLACEMENT_3D('',#369,#370,#371);
#374=DIRECTION('',(1.E0,0.E0,0.E0));
#375=VECTOR('',#374,4.788915143035E-1);
#376=CARTESIAN_POINT('',(2.021108485696E0,3.75E-1,0.E0));
#377=LINE('',#376,#375);
#378=CARTESIAN_POINT('',(2.021108485696E0,1.199895358770E-14,0.E0));
#379=DIRECTION('',(1.E0,0.E0,0.E0));
#380=DIRECTION('',(0.E0,1.E0,0.E0));
#381=AXIS2_PLACEMENT_3D('',#378,#379,#380);
#383=DIRECTION('',(1.E0,0.E0,0.E0));
#384=VECTOR('',#383,4.788915143035E-1);
#385=CARTESIAN_POINT('',(2.021108485696E0,-3.75E-1,0.E0));
#386=LINE('',#385,#384);
#387=CARTESIAN_POINT('',(2.5E0,1.194030629169E-14,0.E0));
#388=DIRECTION('',(-1.E0,0.E0,0.E0));
#389=DIRECTION('',(0.E0,1.E0,0.E0));
#390=AXIS2_PLACEMENT_3D('',#387,#388,#389);
#392=CARTESIAN_POINT('',(2.5E0,1.194030629169E-14,0.E0));
#393=DIRECTION('',(1.E0,0.E0,0.E0));
#394=DIRECTION('',(0.E0,1.E0,0.E0));
#395=AXIS2_PLACEMENT_3D('',#392,#393,#394);
#397=DIRECTION('',(-9.999382773199E-1,1.111042530354E-2,0.E0));
#398=VECTOR('',#397,9.000555538410E-1);
#399=CARTESIAN_POINT('',(2.5E0,4.35E-1,0.E0));
#400=LINE('',#399,#398);
#401=CARTESIAN_POINT('',(2.5E0,1.194030629169E-14,0.E0));
#402=DIRECTION('',(1.E0,0.E0,0.E0));
#403=DIRECTION('',(0.E0,1.E0,0.E0));
#404=AXIS2_PLACEMENT_3D('',#401,#402,#403);
#406=DIRECTION('',(-9.999382773199E-1,-1.111042530354E-2,0.E0));
#407=VECTOR('',#406,9.000555538410E-1);
#408=CARTESIAN_POINT('',(2.5E0,-4.35E-1,0.E0));
#409=LINE('',#408,#407);
#410=CARTESIAN_POINT('',(1.6E0,1.205052450361E-14,0.E0));
#411=DIRECTION('',(1.E0,0.E0,0.E0));
#412=DIRECTION('',(0.E0,1.E0,0.E0));
#413=AXIS2_PLACEMENT_3D('',#410,#411,#412);
#415=CARTESIAN_POINT('',(1.6E0,1.205052450361E-14,0.E0));
#416=DIRECTION('',(1.E0,0.E0,0.E0));
#417=DIRECTION('',(0.E0,-1.E0,0.E0));
#418=AXIS2_PLACEMENT_3D('',#415,#416,#417);
#420=CARTESIAN_POINT('',(1.6E0,-4.242640687119E-1,4.242640687119E-1));
#421=DIRECTION('',(-1.E0,0.E0,0.E0));
#422=DIRECTION('',(0.E0,0.E0,1.E0));
#423=AXIS2_PLACEMENT_3D('',#420,#421,#422);
#425=CARTESIAN_POINT('',(1.6E0,-4.242640687119E-1,4.242640687119E-1));
#426=DIRECTION('',(-1.E0,0.E0,0.E0));
#427=DIRECTION('',(0.E0,0.E0,-1.E0));
#428=AXIS2_PLACEMENT_3D('',#425,#426,#427);
#430=CARTESIAN_POINT('',(1.6E0,4.242640687119E-1,-4.242640687119E-1));
#431=DIRECTION('',(1.E0,0.E0,0.E0));
#432=DIRECTION('',(0.E0,1.E0,0.E0));
#433=AXIS2_PLACEMENT_3D('',#430,#431,#432);
#435=CARTESIAN_POINT('',(1.6E0,4.242640687119E-1,-4.242640687119E-1));
#436=DIRECTION('',(1.E0,0.E0,0.E0));
#437=DIRECTION('',(0.E0,-1.E0,0.E0));
#438=AXIS2_PLACEMENT_3D('',#435,#436,#437);
#440=CARTESIAN_POINT('',(1.6E0,4.242640687119E-1,4.242640687119E-1));
#441=DIRECTION('',(1.E0,0.E0,0.E0));
#442=DIRECTION('',(0.E0,1.E0,0.E0));
#443=AXIS2_PLACEMENT_3D('',#440,#441,#442);
#445=CARTESIAN_POINT('',(1.6E0,4.242640687119E-1,4.242640687119E-1));
#446=DIRECTION('',(1.E0,0.E0,0.E0));
#447=DIRECTION('',(0.E0,-1.E0,0.E0));
#448=AXIS2_PLACEMENT_3D('',#445,#446,#447);
#450=CARTESIAN_POINT('',(1.6E0,-4.242640687119E-1,-4.242640687119E-1));
#451=DIRECTION('',(1.E0,0.E0,0.E0));
#452=DIRECTION('',(0.E0,1.E0,0.E0));
#453=AXIS2_PLACEMENT_3D('',#450,#451,#452);
#455=CARTESIAN_POINT('',(1.6E0,-4.242640687119E-1,-4.242640687119E-1));
#456=DIRECTION('',(1.E0,0.E0,0.E0));
#457=DIRECTION('',(0.E0,-1.E0,0.E0));
#458=AXIS2_PLACEMENT_3D('',#455,#456,#457);
#460=CARTESIAN_POINT('',(1.6E0,0.E0,0.E0));
#461=DIRECTION('',(1.E0,0.E0,0.E0));
#462=DIRECTION('',(0.E0,7.071067811865E-1,7.071067811865E-1));
#463=AXIS2_PLACEMENT_3D('',#460,#461,#462);
#465=CARTESIAN_POINT('',(2.5E0,1.194030629169E-14,0.E0));
#466=DIRECTION('',(-1.E0,0.E0,0.E0));
#467=DIRECTION('',(0.E0,1.E0,0.E0));
#468=AXIS2_PLACEMENT_3D('',#465,#466,#467);
#470=DIRECTION('',(-1.E0,0.E0,0.E0));
#471=VECTOR('',#470,1.25E-1);
#472=CARTESIAN_POINT('',(1.6E0,-4.242640687119E-1,4.782640687119E-1));
#473=LINE('',#472,#471);
#474=DIRECTION('',(-1.E0,0.E0,0.E0));
#475=VECTOR('',#474,1.25E-1);
#476=CARTESIAN_POINT('',(1.6E0,-4.242640687119E-1,3.702640687119E-1));
#477=LINE('',#476,#475);
#478=DIRECTION('',(-1.E0,0.E0,0.E0));
#479=VECTOR('',#478,1.25E-1);
#480=CARTESIAN_POINT('',(1.6E0,4.782640687119E-1,-4.242640687119E-1));
#481=LINE('',#480,#479);
#482=DIRECTION('',(-1.E0,0.E0,0.E0));
#483=VECTOR('',#482,1.25E-1);
#484=CARTESIAN_POINT('',(1.6E0,3.702640687119E-1,-4.242640687119E-1));
#485=LINE('',#484,#483);
#486=DIRECTION('',(-1.E0,0.E0,0.E0));
#487=VECTOR('',#486,1.25E-1);
#488=CARTESIAN_POINT('',(1.6E0,4.782640687119E-1,4.242640687119E-1));
#489=LINE('',#488,#487);
#490=DIRECTION('',(-1.E0,0.E0,0.E0));
#491=VECTOR('',#490,1.25E-1);
#492=CARTESIAN_POINT('',(1.6E0,3.702640687119E-1,4.242640687119E-1));
#493=LINE('',#492,#491);
#494=DIRECTION('',(-1.E0,0.E0,0.E0));
#495=VECTOR('',#494,1.25E-1);
#496=CARTESIAN_POINT('',(1.6E0,-3.702640687119E-1,-4.242640687119E-1));
#497=LINE('',#496,#495);
#498=DIRECTION('',(-1.E0,0.E0,0.E0));
#499=VECTOR('',#498,1.25E-1);
#500=CARTESIAN_POINT('',(1.6E0,-4.782640687119E-1,-4.242640687119E-1));
#501=LINE('',#500,#499);
#502=DIRECTION('',(-1.E0,0.E0,0.E0));
#503=VECTOR('',#502,1.25E-1);
#504=CARTESIAN_POINT('',(1.6E0,0.E0,7.325E-1));
#505=LINE('',#504,#503);
#506=CARTESIAN_POINT('',(1.6E0,0.E0,0.E0));
#507=DIRECTION('',(1.E0,0.E0,0.E0));
#508=DIRECTION('',(0.E0,0.E0,1.E0));
#509=AXIS2_PLACEMENT_3D('',#506,#507,#508);
#511=DIRECTION('',(-1.E0,0.E0,0.E0));
#512=VECTOR('',#511,1.25E-1);
#513=CARTESIAN_POINT('',(1.6E0,5.179557172191E-1,5.179557172191E-1));
#514=LINE('',#513,#512);
#515=DIRECTION('',(-1.E0,0.E0,0.E0));
#516=VECTOR('',#515,1.025E0);
#517=CARTESIAN_POINT('',(1.475E0,1.75E-1,-4.75E-1));
#518=LINE('',#517,#516);
#519=CARTESIAN_POINT('',(5.650581899130E-1,5.E-2,-6.E-1));
#520=CARTESIAN_POINT('',(5.691888782637E-1,5.288675719883E-2,-6.E-1));
#521=CARTESIAN_POINT('',(5.778762384100E-1,5.749050967762E-2,
-5.998104339861E-1));
#522=CARTESIAN_POINT('',(5.925237235727E-1,6.115754247283E-2,
-5.995030752460E-1));
#523=CARTESIAN_POINT('',(6.074762763143E-1,6.115754250966E-2,
-5.995030752430E-1));
#524=CARTESIAN_POINT('',(6.221237617936E-1,5.749050961146E-2,
-5.998104339912E-1));
#525=CARTESIAN_POINT('',(6.308111218111E-1,5.288675714657E-2,-6.E-1));
#526=CARTESIAN_POINT('',(6.349418100870E-1,5.E-2,-6.E-1));
#528=CARTESIAN_POINT('',(1.097634197987E0,5.E-2,-6.E-1));
#529=CARTESIAN_POINT('',(1.101764886338E0,5.288675719883E-2,-6.E-1));
#530=CARTESIAN_POINT('',(1.110452246484E0,5.749050967762E-2,
-5.998104339861E-1));
#531=CARTESIAN_POINT('',(1.125099731647E0,6.115754247283E-2,
-5.995030752460E-1));
#532=CARTESIAN_POINT('',(1.140052284388E0,6.115754250966E-2,
-5.995030752430E-1));
#533=CARTESIAN_POINT('',(1.154699769867E0,5.749050961146E-2,
-5.998104339912E-1));
#534=CARTESIAN_POINT('',(1.163387129885E0,5.288675714657E-2,-6.E-1));
#535=CARTESIAN_POINT('',(1.167517818161E0,5.E-2,-6.E-1));
#537=CARTESIAN_POINT('',(1.475E0,5.E-2,-4.75E-1));
#538=DIRECTION('',(1.E0,0.E0,0.E0));
#539=DIRECTION('',(0.E0,0.E0,-1.E0));
#540=AXIS2_PLACEMENT_3D('',#537,#538,#539);
#542=DIRECTION('',(0.E0,0.E0,1.E0));
#543=VECTOR('',#542,2.25E-1);
#544=CARTESIAN_POINT('',(5.39E-1,1.393485842750E-14,-6.E-1));
#545=LINE('',#544,#543);
#546=DIRECTION('',(0.E0,0.E0,1.E0));
#547=VECTOR('',#546,2.25E-1);
#548=CARTESIAN_POINT('',(6.61E-1,1.394076930452E-14,-6.E-1));
#549=LINE('',#548,#547);
#550=CARTESIAN_POINT('',(0.E0,3.75E-1,0.E0));
#551=CARTESIAN_POINT('',(7.5E-1,3.75E-1,0.E0));
#552=VERTEX_POINT('',#550);
#553=VERTEX_POINT('',#551);
#554=CARTESIAN_POINT('',(1.007576008074E0,2.8125E-1,0.E0));
#555=VERTEX_POINT('',#554);
#556=CARTESIAN_POINT('',(1.257576008074E0,2.8125E-1,0.E0));
#557=VERTEX_POINT('',#556);
#558=CARTESIAN_POINT('',(2.021108485696E0,3.75E-1,0.E0));
#559=VERTEX_POINT('',#558);
#560=CARTESIAN_POINT('',(0.E0,-3.75E-1,0.E0));
#561=CARTESIAN_POINT('',(7.5E-1,-3.75E-1,0.E0));
#562=VERTEX_POINT('',#560);
#563=VERTEX_POINT('',#561);
#564=CARTESIAN_POINT('',(1.007576008074E0,-2.8125E-1,0.E0));
#565=VERTEX_POINT('',#564);
#566=CARTESIAN_POINT('',(1.257576008074E0,-2.8125E-1,0.E0));
#567=VERTEX_POINT('',#566);
#568=CARTESIAN_POINT('',(2.021108485696E0,-3.75E-1,0.E0));
#569=VERTEX_POINT('',#568);
#570=CARTESIAN_POINT('',(0.E0,4.45E-1,0.E0));
#571=CARTESIAN_POINT('',(0.E0,-4.45E-1,0.E0));
#572=VERTEX_POINT('',#570);
#573=VERTEX_POINT('',#571);
#574=CARTESIAN_POINT('',(4.5E-1,1.75E-1,-4.091454509096E-1));
#575=CARTESIAN_POINT('',(4.5E-1,-1.75E-1,-4.091454509096E-1));
#576=VERTEX_POINT('',#574);
#577=VERTEX_POINT('',#575);
#578=VERTEX_POINT('',#7);
#579=VERTEX_POINT('',#21);
#580=VERTEX_POINT('',#286);
#581=VERTEX_POINT('',#301);
#582=CARTESIAN_POINT('',(1.071576008074E0,1.392582861357E-14,-6.E-1));
#583=VERTEX_POINT('',#582);
#584=CARTESIAN_POINT('',(1.193576008074E0,1.394076930452E-14,-6.E-1));
#585=VERTEX_POINT('',#584);
#586=CARTESIAN_POINT('',(5.39E-1,1.393485842750E-14,-6.E-1));
#587=VERTEX_POINT('',#586);
#588=CARTESIAN_POINT('',(6.61E-1,1.394076930452E-14,-6.E-1));
#589=VERTEX_POINT('',#588);
#590=CARTESIAN_POINT('',(2.5E0,3.75E-1,0.E0));
#591=VERTEX_POINT('',#590);
#592=CARTESIAN_POINT('',(2.5E0,-3.75E-1,0.E0));
#593=VERTEX_POINT('',#592);
#594=CARTESIAN_POINT('',(2.5E0,4.35E-1,0.E0));
#595=CARTESIAN_POINT('',(2.5E0,-4.35E-1,0.E0));
#596=VERTEX_POINT('',#594);
#597=VERTEX_POINT('',#595);
#598=CARTESIAN_POINT('',(1.6E0,-3.702640687119E-1,-4.242640687119E-1));
#599=CARTESIAN_POINT('',(1.6E0,-4.782640687119E-1,-4.242640687119E-1));
#600=VERTEX_POINT('',#598);
#601=VERTEX_POINT('',#599);
#602=CARTESIAN_POINT('',(1.6E0,4.782640687119E-1,4.242640687119E-1));
#603=CARTESIAN_POINT('',(1.6E0,3.702640687119E-1,4.242640687119E-1));
#604=VERTEX_POINT('',#602);
#605=VERTEX_POINT('',#603);
#606=CARTESIAN_POINT('',(1.475E0,-3.702640687119E-1,-4.242640687119E-1));
#607=CARTESIAN_POINT('',(1.475E0,-4.782640687119E-1,-4.242640687119E-1));
#608=VERTEX_POINT('',#606);
#609=VERTEX_POINT('',#607);
#610=CARTESIAN_POINT('',(1.475E0,4.782640687119E-1,4.242640687119E-1));
#611=CARTESIAN_POINT('',(1.475E0,3.702640687119E-1,4.242640687119E-1));
#612=VERTEX_POINT('',#610);
#613=VERTEX_POINT('',#611);
#614=CARTESIAN_POINT('',(1.475E0,4.45E-1,0.E0));
#615=CARTESIAN_POINT('',(1.475E0,1.75E-1,-4.091454509096E-1));
#616=VERTEX_POINT('',#614);
#617=VERTEX_POINT('',#615);
#618=CARTESIAN_POINT('',(4.5E-1,-5.E-2,-6.E-1));
#619=CARTESIAN_POINT('',(4.5E-1,5.E-2,-6.E-1));
#620=VERTEX_POINT('',#618);
#621=VERTEX_POINT('',#619);
#622=CARTESIAN_POINT('',(4.5E-1,-1.75E-1,-4.75E-1));
#623=VERTEX_POINT('',#622);
#624=CARTESIAN_POINT('',(4.5E-1,1.75E-1,-4.75E-1));
#625=VERTEX_POINT('',#624);
#626=CARTESIAN_POINT('',(1.097633197655E0,5.E-2,-6.E-1));
#627=VERTEX_POINT('',#626);
#628=CARTESIAN_POINT('',(1.167518818493E0,5.E-2,-6.E-1));
#629=VERTEX_POINT('',#628);
#630=CARTESIAN_POINT('',(1.167518818493E0,-5.E-2,-6.E-1));
#631=VERTEX_POINT('',#630);
#632=CARTESIAN_POINT('',(1.097633197655E0,-5.E-2,-6.E-1));
#633=VERTEX_POINT('',#632);
#634=CARTESIAN_POINT('',(5.650571895807E-1,5.E-2,-6.E-1));
#635=VERTEX_POINT('',#634);
#636=CARTESIAN_POINT('',(6.349428104193E-1,5.E-2,-6.E-1));
#637=VERTEX_POINT('',#636);
#638=CARTESIAN_POINT('',(6.349428104193E-1,-5.E-2,-6.E-1));
#639=VERTEX_POINT('',#638);
#640=CARTESIAN_POINT('',(5.650571895807E-1,-5.E-2,-6.E-1));
#641=VERTEX_POINT('',#640);
#642=CARTESIAN_POINT('',(1.6E0,4.45E-1,0.E0));
#643=VERTEX_POINT('',#642);
#644=CARTESIAN_POINT('',(1.475E0,-1.75E-1,-4.091454509096E-1));
#645=VERTEX_POINT('',#644);
#646=CARTESIAN_POINT('',(1.475E0,-5.E-2,-6.E-1));
#647=VERTEX_POINT('',#646);
#648=CARTESIAN_POINT('',(1.475E0,5.E-2,-6.E-1));
#649=VERTEX_POINT('',#648);
#650=CARTESIAN_POINT('',(1.475E0,-1.75E-1,-4.75E-1));
#651=VERTEX_POINT('',#650);
#652=CARTESIAN_POINT('',(1.475E0,1.75E-1,-4.75E-1));
#653=VERTEX_POINT('',#652);
#654=CARTESIAN_POINT('',(1.6E0,0.E0,7.325E-1));
#655=CARTESIAN_POINT('',(1.475E0,0.E0,7.325E-1));
#656=VERTEX_POINT('',#654);
#657=VERTEX_POINT('',#655);
#658=CARTESIAN_POINT('',(1.6E0,5.179557172191E-1,5.179557172191E-1));
#659=CARTESIAN_POINT('',(1.475E0,5.179557172191E-1,5.179557172191E-1));
#660=VERTEX_POINT('',#658);
#661=VERTEX_POINT('',#659);
#662=CARTESIAN_POINT('',(1.475E0,-4.45E-1,0.E0));
#663=VERTEX_POINT('',#662);
#664=CARTESIAN_POINT('',(1.6E0,-4.45E-1,0.E0));
#665=VERTEX_POINT('',#664);
#666=CARTESIAN_POINT('',(1.6E0,-4.242640687119E-1,4.782640687119E-1));
#667=CARTESIAN_POINT('',(1.6E0,-4.242640687119E-1,3.702640687119E-1));
#668=VERTEX_POINT('',#666);
#669=VERTEX_POINT('',#667);
#670=CARTESIAN_POINT('',(1.475E0,-4.242640687119E-1,4.782640687119E-1));
#671=CARTESIAN_POINT('',(1.475E0,-4.242640687119E-1,3.702640687119E-1));
#672=VERTEX_POINT('',#670);
#673=VERTEX_POINT('',#671);
#674=CARTESIAN_POINT('',(1.6E0,4.782640687119E-1,-4.242640687119E-1));
#675=CARTESIAN_POINT('',(1.6E0,3.702640687119E-1,-4.242640687119E-1));
#676=VERTEX_POINT('',#674);
#677=VERTEX_POINT('',#675);
#678=CARTESIAN_POINT('',(1.475E0,4.782640687119E-1,-4.242640687119E-1));
#679=CARTESIAN_POINT('',(1.475E0,3.702640687119E-1,-4.242640687119E-1));
#680=VERTEX_POINT('',#678);
#681=VERTEX_POINT('',#679);
#682=CARTESIAN_POINT('',(2.625E0,1.192499820670E-14,0.E0));
#683=DIRECTION('',(-1.E0,0.E0,0.E0));
#684=DIRECTION('',(0.E0,1.E0,0.E0));
#685=AXIS2_PLACEMENT_3D('',#682,#683,#684);
#686=CYLINDRICAL_SURFACE('',#685,3.75E-1);
#688=ORIENTED_EDGE('',*,*,#687,.T.);
#690=ORIENTED_EDGE('',*,*,#689,.T.);
#692=ORIENTED_EDGE('',*,*,#691,.F.);
#694=ORIENTED_EDGE('',*,*,#693,.F.);
#695=EDGE_LOOP('',(#688,#690,#692,#694));
#696=FACE_OUTER_BOUND('',#695,.F.);
#698=ORIENTED_EDGE('',*,*,#697,.F.);
#700=ORIENTED_EDGE('',*,*,#699,.F.);
#701=EDGE_LOOP('',(#698,#700));
#702=FACE_BOUND('',#701,.F.);
#703=ADVANCED_FACE('',(#696,#702),#686,.F.);
#704=CARTESIAN_POINT('',(2.625E0,1.192499820670E-14,0.E0));
#705=DIRECTION('',(-1.E0,0.E0,0.E0));
#706=DIRECTION('',(0.E0,1.E0,0.E0));
#707=AXIS2_PLACEMENT_3D('',#704,#705,#706);
#708=CYLINDRICAL_SURFACE('',#707,3.75E-1);
#709=ORIENTED_EDGE('',*,*,#687,.F.);
#711=ORIENTED_EDGE('',*,*,#710,.T.);
#712=ORIENTED_EDGE('',*,*,#691,.T.);
#714=ORIENTED_EDGE('',*,*,#713,.F.);
#715=EDGE_LOOP('',(#709,#711,#712,#714));
#716=FACE_OUTER_BOUND('',#715,.F.);
#717=ADVANCED_FACE('',(#716),#708,.F.);
#718=CARTESIAN_POINT('',(0.E0,1.224646799147E-14,0.E0));
#719=DIRECTION('',(-1.E0,0.E0,0.E0));
#720=DIRECTION('',(0.E0,1.E0,0.E0));
#721=AXIS2_PLACEMENT_3D('',#718,#719,#720);
#722=PLANE('',#721);
#724=ORIENTED_EDGE('',*,*,#723,.F.);
#726=ORIENTED_EDGE('',*,*,#725,.T.);
#727=EDGE_LOOP('',(#724,#726));
#728=FACE_OUTER_BOUND('',#727,.F.);
#729=ORIENTED_EDGE('',*,*,#710,.F.);
#730=ORIENTED_EDGE('',*,*,#693,.T.);
#731=EDGE_LOOP('',(#729,#730));
#732=FACE_BOUND('',#731,.F.);
#733=ADVANCED_FACE('',(#728,#732),#722,.T.);
#734=CARTESIAN_POINT('',(2.625E0,1.192499820670E-14,0.E0));
#735=DIRECTION('',(-1.E0,0.E0,0.E0));
#736=DIRECTION('',(0.E0,1.E0,0.E0));
#737=AXIS2_PLACEMENT_3D('',#734,#735,#736);
#738=CYLINDRICAL_SURFACE('',#737,4.45E-1);
#740=ORIENTED_EDGE('',*,*,#739,.F.);
#742=ORIENTED_EDGE('',*,*,#741,.F.);
#744=ORIENTED_EDGE('',*,*,#743,.F.);
#746=ORIENTED_EDGE('',*,*,#745,.F.);
#748=ORIENTED_EDGE('',*,*,#747,.F.);
#750=ORIENTED_EDGE('',*,*,#749,.T.);
#751=ORIENTED_EDGE('',*,*,#723,.T.);
#753=ORIENTED_EDGE('',*,*,#752,.F.);
#754=EDGE_LOOP('',(#740,#742,#744,#746,#748,#750,#751,#753));
#755=FACE_OUTER_BOUND('',#754,.F.);
#756=ADVANCED_FACE('',(#755),#738,.T.);
#757=CARTESIAN_POINT('',(1.475E0,0.E0,0.E0));
#758=DIRECTION('',(-1.E0,0.E0,0.E0));
#759=DIRECTION('',(0.E0,1.E0,0.E0));
#760=AXIS2_PLACEMENT_3D('',#757,#758,#759);
#761=PLANE('',#760);
#763=ORIENTED_EDGE('',*,*,#762,.T.);
#765=ORIENTED_EDGE('',*,*,#764,.T.);
#766=EDGE_LOOP('',(#763,#765));
#767=FACE_OUTER_BOUND('',#766,.F.);
#769=ORIENTED_EDGE('',*,*,#768,.T.);
#771=ORIENTED_EDGE('',*,*,#770,.T.);
#772=EDGE_LOOP('',(#769,#771));
#773=FACE_BOUND('',#772,.F.);
#775=ORIENTED_EDGE('',*,*,#774,.F.);
#777=ORIENTED_EDGE('',*,*,#776,.F.);
#778=EDGE_LOOP('',(#775,#777));
#779=FACE_BOUND('',#778,.F.);
#781=ORIENTED_EDGE('',*,*,#780,.F.);
#783=ORIENTED_EDGE('',*,*,#782,.F.);
#784=EDGE_LOOP('',(#781,#783));
#785=FACE_BOUND('',#784,.F.);
#787=ORIENTED_EDGE('',*,*,#786,.F.);
#789=ORIENTED_EDGE('',*,*,#788,.F.);
#790=EDGE_LOOP('',(#787,#789));
#791=FACE_BOUND('',#790,.F.);
#792=ORIENTED_EDGE('',*,*,#739,.T.);
#794=ORIENTED_EDGE('',*,*,#793,.T.);
#795=ORIENTED_EDGE('',*,*,#747,.T.);
#797=ORIENTED_EDGE('',*,*,#796,.T.);
#799=ORIENTED_EDGE('',*,*,#798,.F.);
#801=ORIENTED_EDGE('',*,*,#800,.F.);
#803=ORIENTED_EDGE('',*,*,#802,.F.);
#805=ORIENTED_EDGE('',*,*,#804,.F.);
#806=EDGE_LOOP('',(#792,#794,#795,#797,#799,#801,#803,#805));
#807=FACE_BOUND('',#806,.F.);
#808=ADVANCED_FACE('',(#767,#773,#779,#785,#791,#807),#761,.T.);
#809=CARTESIAN_POINT('',(2.625E0,1.192499820670E-14,0.E0));
#810=DIRECTION('',(-1.E0,0.E0,0.E0));
#811=DIRECTION('',(0.E0,1.E0,0.E0));
#812=AXIS2_PLACEMENT_3D('',#809,#810,#811);
#813=CYLINDRICAL_SURFACE('',#812,4.45E-1);
#814=ORIENTED_EDGE('',*,*,#793,.F.);
#815=ORIENTED_EDGE('',*,*,#752,.T.);
#816=ORIENTED_EDGE('',*,*,#725,.F.);
#817=ORIENTED_EDGE('',*,*,#749,.F.);
#818=EDGE_LOOP('',(#814,#815,#816,#817));
#819=FACE_OUTER_BOUND('',#818,.F.);
#820=ADVANCED_FACE('',(#819),#813,.T.);
#821=CARTESIAN_POINT('',(4.5E-1,1.75E-1,-6.E-1));
#822=DIRECTION('',(0.E0,1.E0,0.E0));
#823=DIRECTION('',(1.E0,0.E0,0.E0));
#824=AXIS2_PLACEMENT_3D('',#821,#822,#823);
#825=PLANE('',#824);
#827=ORIENTED_EDGE('',*,*,#826,.F.);
#829=ORIENTED_EDGE('',*,*,#828,.F.);
#830=ORIENTED_EDGE('',*,*,#796,.F.);
#831=ORIENTED_EDGE('',*,*,#745,.T.);
#832=EDGE_LOOP('',(#827,#829,#830,#831));
#833=FACE_OUTER_BOUND('',#832,.F.);
#834=ADVANCED_FACE('',(#833),#825,.T.);
#835=CARTESIAN_POINT('',(4.5E-1,-1.75E-1,-6.E-1));
#836=DIRECTION('',(-1.E0,0.E0,0.E0));
#837=DIRECTION('',(0.E0,1.E0,0.E0));
#838=AXIS2_PLACEMENT_3D('',#835,#836,#837);
#839=PLANE('',#838);
#841=ORIENTED_EDGE('',*,*,#840,.T.);
#843=ORIENTED_EDGE('',*,*,#842,.F.);
#844=ORIENTED_EDGE('',*,*,#826,.T.);
#845=ORIENTED_EDGE('',*,*,#743,.T.);
#847=ORIENTED_EDGE('',*,*,#846,.F.);
#849=ORIENTED_EDGE('',*,*,#848,.F.);
#850=EDGE_LOOP('',(#841,#843,#844,#845,#847,#849));
#851=FACE_OUTER_BOUND('',#850,.F.);
#852=ADVANCED_FACE('',(#851),#839,.T.);
#853=CARTESIAN_POINT('',(0.E0,0.E0,-6.E-1));
#854=DIRECTION('',(0.E0,0.E0,-1.E0));
#855=DIRECTION('',(0.E0,1.E0,0.E0));
#856=AXIS2_PLACEMENT_3D('',#853,#854,#855);
#857=PLANE('',#856);
#858=ORIENTED_EDGE('',*,*,#840,.F.);
#860=ORIENTED_EDGE('',*,*,#859,.T.);
#862=ORIENTED_EDGE('',*,*,#861,.T.);
#864=ORIENTED_EDGE('',*,*,#863,.T.);
#866=ORIENTED_EDGE('',*,*,#865,.T.);
#867=EDGE_LOOP('',(#858,#860,#862,#864,#866));
#868=FACE_OUTER_BOUND('',#867,.F.);
#869=ADVANCED_FACE('',(#868),#857,.T.);
#870=CARTESIAN_POINT('',(0.E0,0.E0,-6.E-1));
#871=DIRECTION('',(0.E0,0.E0,-1.E0));
#872=DIRECTION('',(0.E0,1.E0,0.E0));
#873=AXIS2_PLACEMENT_3D('',#870,#871,#872);
#874=PLANE('',#873);
#876=ORIENTED_EDGE('',*,*,#875,.T.);
#878=ORIENTED_EDGE('',*,*,#877,.T.);
#880=ORIENTED_EDGE('',*,*,#879,.T.);
#882=ORIENTED_EDGE('',*,*,#881,.T.);
#884=ORIENTED_EDGE('',*,*,#883,.T.);
#886=ORIENTED_EDGE('',*,*,#885,.T.);
#887=EDGE_LOOP('',(#876,#878,#880,#882,#884,#886));
#888=FACE_OUTER_BOUND('',#887,.F.);
#889=ADVANCED_FACE('',(#888),#874,.T.);
#890=CARTESIAN_POINT('',(0.E0,0.E0,-6.E-1));
#891=DIRECTION('',(0.E0,0.E0,-1.E0));
#892=DIRECTION('',(0.E0,1.E0,0.E0));
#893=AXIS2_PLACEMENT_3D('',#890,#891,#892);
#894=PLANE('',#893);
#896=ORIENTED_EDGE('',*,*,#895,.T.);
#898=ORIENTED_EDGE('',*,*,#897,.T.);
#900=ORIENTED_EDGE('',*,*,#899,.T.);
#901=ORIENTED_EDGE('',*,*,#800,.T.);
#903=ORIENTED_EDGE('',*,*,#902,.T.);
#904=EDGE_LOOP('',(#896,#898,#900,#901,#903));
#905=FACE_OUTER_BOUND('',#904,.F.);
#906=ADVANCED_FACE('',(#905),#894,.T.);
#907=CARTESIAN_POINT('',(-3.259E0,-5.E-2,-4.75E-1));
#908=DIRECTION('',(1.E0,0.E0,0.E0));
#909=DIRECTION('',(0.E0,-1.E0,0.E0));
#910=AXIS2_PLACEMENT_3D('',#907,#908,#909);
#911=CYLINDRICAL_SURFACE('',#910,1.25E-1);
#913=ORIENTED_EDGE('',*,*,#912,.T.);
#914=ORIENTED_EDGE('',*,*,#802,.T.);
#915=ORIENTED_EDGE('',*,*,#899,.F.);
#917=ORIENTED_EDGE('',*,*,#916,.T.);
#918=ORIENTED_EDGE('',*,*,#883,.F.);
#920=ORIENTED_EDGE('',*,*,#919,.T.);
#921=ORIENTED_EDGE('',*,*,#859,.F.);
#922=ORIENTED_EDGE('',*,*,#848,.T.);
#923=EDGE_LOOP('',(#913,#914,#915,#917,#918,#920,#921,#922));
#924=FACE_OUTER_BOUND('',#923,.F.);
#925=ADVANCED_FACE('',(#924),#911,.T.);
#926=CARTESIAN_POINT('',(1.182576008074E0,-1.75E-1,-6.E-1));
#927=DIRECTION('',(0.E0,-1.E0,0.E0));
#928=DIRECTION('',(-1.E0,0.E0,0.E0));
#929=AXIS2_PLACEMENT_3D('',#926,#927,#928);
#930=PLANE('',#929);
#931=ORIENTED_EDGE('',*,*,#846,.T.);
#932=ORIENTED_EDGE('',*,*,#741,.T.);
#933=ORIENTED_EDGE('',*,*,#804,.T.);
#934=ORIENTED_EDGE('',*,*,#912,.F.);
#935=EDGE_LOOP('',(#931,#932,#933,#934));
#936=FACE_OUTER_BOUND('',#935,.F.);
#937=ADVANCED_FACE('',(#936),#930,.T.);
#938=CARTESIAN_POINT('',(1.132576008074E0,1.393329895905E-14,-6.E-1));
#939=DIRECTION('',(0.E0,0.E0,-1.E0));
#940=DIRECTION('',(-1.E0,0.E0,0.E0));
#941=AXIS2_PLACEMENT_3D('',#938,#939,#940);
#942=CYLINDRICAL_SURFACE('',#941,6.1E-2);
#943=ORIENTED_EDGE('',*,*,#897,.F.);
#945=ORIENTED_EDGE('',*,*,#944,.T.);
#947=ORIENTED_EDGE('',*,*,#946,.T.);
#949=ORIENTED_EDGE('',*,*,#948,.F.);
#950=ORIENTED_EDGE('',*,*,#885,.F.);
#951=ORIENTED_EDGE('',*,*,#916,.F.);
#952=EDGE_LOOP('',(#943,#945,#947,#949,#950,#951));
#953=FACE_OUTER_BOUND('',#952,.F.);
#954=ADVANCED_FACE('',(#953),#942,.F.);
#955=CARTESIAN_POINT('',(1.132576008074E0,1.393329895905E-14,-6.E-1));
#956=DIRECTION('',(0.E0,0.E0,-1.E0));
#957=DIRECTION('',(-1.E0,0.E0,0.E0));
#958=AXIS2_PLACEMENT_3D('',#955,#956,#957);
#959=CYLINDRICAL_SURFACE('',#958,6.1E-2);
#960=ORIENTED_EDGE('',*,*,#875,.F.);
#961=ORIENTED_EDGE('',*,*,#948,.T.);
#963=ORIENTED_EDGE('',*,*,#962,.T.);
#964=ORIENTED_EDGE('',*,*,#944,.F.);
#965=ORIENTED_EDGE('',*,*,#895,.F.);
#967=ORIENTED_EDGE('',*,*,#966,.F.);
#968=EDGE_LOOP('',(#960,#961,#963,#964,#965,#967));
#969=FACE_OUTER_BOUND('',#968,.F.);
#970=ADVANCED_FACE('',(#969),#959,.F.);
#971=CARTESIAN_POINT('',(2.625E0,1.192499820670E-14,0.E0));
#972=DIRECTION('',(-1.E0,0.E0,0.E0));
#973=DIRECTION('',(0.E0,1.E0,0.E0));
#974=AXIS2_PLACEMENT_3D('',#971,#972,#973);
#975=CYLINDRICAL_SURFACE('',#974,2.8125E-1);
#977=ORIENTED_EDGE('',*,*,#976,.T.);
#979=ORIENTED_EDGE('',*,*,#978,.T.);
#981=ORIENTED_EDGE('',*,*,#980,.F.);
#983=ORIENTED_EDGE('',*,*,#982,.F.);
#984=EDGE_LOOP('',(#977,#979,#981,#983));
#985=FACE_OUTER_BOUND('',#984,.F.);
#986=ORIENTED_EDGE('',*,*,#962,.F.);
#987=ORIENTED_EDGE('',*,*,#946,.F.);
#988=EDGE_LOOP('',(#986,#987));
#989=FACE_BOUND('',#988,.F.);
#990=ADVANCED_FACE('',(#985,#989),#975,.F.);
#991=CARTESIAN_POINT('',(2.625E0,1.192499820670E-14,0.E0));
#992=DIRECTION('',(-1.E0,0.E0,0.E0));
#993=DIRECTION('',(0.E0,1.E0,0.E0));
#994=AXIS2_PLACEMENT_3D('',#991,#992,#993);
#995=CYLINDRICAL_SURFACE('',#994,2.8125E-1);
#996=ORIENTED_EDGE('',*,*,#976,.F.);
#998=ORIENTED_EDGE('',*,*,#997,.T.);
#999=ORIENTED_EDGE('',*,*,#980,.T.);
#1001=ORIENTED_EDGE('',*,*,#1000,.F.);
#1002=EDGE_LOOP('',(#996,#998,#999,#1001));
#1003=FACE_OUTER_BOUND('',#1002,.F.);
#1004=ADVANCED_FACE('',(#1003),#995,.F.);
#1005=CARTESIAN_POINT('',(8.787880040369E-1,1.213884749985E-14,0.E0));
#1006=DIRECTION('',(-1.E0,0.E0,0.E0));
#1007=DIRECTION('',(0.E0,1.E0,0.E0));
#1008=AXIS2_PLACEMENT_3D('',#1005,#1006,#1007);
#1009=CONICAL_SURFACE('',#1008,3.28125E-1,2.E1);
#1011=ORIENTED_EDGE('',*,*,#1010,.F.);
#1012=ORIENTED_EDGE('',*,*,#713,.T.);
#1014=ORIENTED_EDGE('',*,*,#1013,.T.);
#1015=ORIENTED_EDGE('',*,*,#997,.F.);
#1016=EDGE_LOOP('',(#1011,#1012,#1014,#1015));
#1017=FACE_OUTER_BOUND('',#1016,.F.);
#1018=ADVANCED_FACE('',(#1017),#1009,.F.);
#1019=CARTESIAN_POINT('',(8.787880040369E-1,1.213884749985E-14,0.E0));
#1020=DIRECTION('',(-1.E0,0.E0,0.E0));
#1021=DIRECTION('',(0.E0,1.E0,0.E0));
#1022=AXIS2_PLACEMENT_3D('',#1019,#1020,#1021);
#1023=CONICAL_SURFACE('',#1022,3.28125E-1,2.E1);
#1024=ORIENTED_EDGE('',*,*,#1010,.T.);
#1025=ORIENTED_EDGE('',*,*,#982,.T.);
#1026=ORIENTED_EDGE('',*,*,#1013,.F.);
#1027=ORIENTED_EDGE('',*,*,#689,.F.);
#1028=EDGE_LOOP('',(#1024,#1025,#1026,#1027));
#1029=FACE_OUTER_BOUND('',#1028,.F.);
#1030=ADVANCED_FACE('',(#1029),#1023,.F.);
#1031=CARTESIAN_POINT('',(1.639342246885E0,1.204570646794E-14,0.E0));
#1032=DIRECTION('',(1.E0,0.E0,0.E0));
#1033=DIRECTION('',(0.E0,-1.E0,0.E0));
#1034=AXIS2_PLACEMENT_3D('',#1031,#1032,#1033);
#1035=CONICAL_SURFACE('',#1034,3.28125E-1,7.E0);
#1037=ORIENTED_EDGE('',*,*,#1036,.F.);
#1038=ORIENTED_EDGE('',*,*,#1000,.T.);
#1040=ORIENTED_EDGE('',*,*,#1039,.T.);
#1042=ORIENTED_EDGE('',*,*,#1041,.F.);
#1043=EDGE_LOOP('',(#1037,#1038,#1040,#1042));
#1044=FACE_OUTER_BOUND('',#1043,.F.);
#1045=ADVANCED_FACE('',(#1044),#1035,.F.);
#1046=CARTESIAN_POINT('',(1.639342246885E0,1.204570646794E-14,0.E0));
#1047=DIRECTION('',(1.E0,0.E0,0.E0));
#1048=DIRECTION('',(0.E0,-1.E0,0.E0));
#1049=AXIS2_PLACEMENT_3D('',#1046,#1047,#1048);
#1050=CONICAL_SURFACE('',#1049,3.28125E-1,7.E0);
#1051=ORIENTED_EDGE('',*,*,#1036,.T.);
#1053=ORIENTED_EDGE('',*,*,#1052,.T.);
#1054=ORIENTED_EDGE('',*,*,#1039,.F.);
#1055=ORIENTED_EDGE('',*,*,#978,.F.);
#1056=EDGE_LOOP('',(#1051,#1053,#1054,#1055));
#1057=FACE_OUTER_BOUND('',#1056,.F.);
#1058=ADVANCED_FACE('',(#1057),#1050,.F.);
#1059=CARTESIAN_POINT('',(2.625E0,1.192499820670E-14,0.E0));
#1060=DIRECTION('',(-1.E0,0.E0,0.E0));
#1061=DIRECTION('',(0.E0,1.E0,0.E0));
#1062=AXIS2_PLACEMENT_3D('',#1059,#1060,#1061);
#1063=CYLINDRICAL_SURFACE('',#1062,3.75E-1);
#1065=ORIENTED_EDGE('',*,*,#1064,.T.);
#1067=ORIENTED_EDGE('',*,*,#1066,.T.);
#1069=ORIENTED_EDGE('',*,*,#1068,.F.);
#1070=ORIENTED_EDGE('',*,*,#1052,.F.);
#1071=EDGE_LOOP('',(#1065,#1067,#1069,#1070));
#1072=FACE_OUTER_BOUND('',#1071,.F.);
#1073=ADVANCED_FACE('',(#1072),#1063,.F.);
#1074=CARTESIAN_POINT('',(2.625E0,1.192499820670E-14,0.E0));
#1075=DIRECTION('',(-1.E0,0.E0,0.E0));
#1076=DIRECTION('',(0.E0,1.E0,0.E0));
#1077=AXIS2_PLACEMENT_3D('',#1074,#1075,#1076);
#1078=CYLINDRICAL_SURFACE('',#1077,3.75E-1);
#1079=ORIENTED_EDGE('',*,*,#1064,.F.);
#1080=ORIENTED_EDGE('',*,*,#1041,.T.);
#1081=ORIENTED_EDGE('',*,*,#1068,.T.);
#1083=ORIENTED_EDGE('',*,*,#1082,.F.);
#1084=EDGE_LOOP('',(#1079,#1080,#1081,#1083));
#1085=FACE_OUTER_BOUND('',#1084,.F.);
#1086=ADVANCED_FACE('',(#1085),#1078,.F.);
#1087=CARTESIAN_POINT('',(2.5E0,1.194030629169E-14,0.E0));
#1088=DIRECTION('',(-1.E0,0.E0,0.E0));
#1089=DIRECTION('',(0.E0,1.E0,0.E0));
#1090=AXIS2_PLACEMENT_3D('',#1087,#1088,#1089);
#1091=PLANE('',#1090);
#1093=ORIENTED_EDGE('',*,*,#1092,.F.);
#1095=ORIENTED_EDGE('',*,*,#1094,.T.);
#1096=EDGE_LOOP('',(#1093,#1095));
#1097=FACE_OUTER_BOUND('',#1096,.F.);
#1098=ORIENTED_EDGE('',*,*,#1066,.F.);
#1099=ORIENTED_EDGE('',*,*,#1082,.T.);
#1100=EDGE_LOOP('',(#1098,#1099));
#1101=FACE_BOUND('',#1100,.F.);
#1102=ADVANCED_FACE('',(#1097,#1101),#1091,.F.);
#1103=CARTESIAN_POINT('',(2.05E0,1.199541539765E-14,0.E0));
#1104=DIRECTION('',(-1.E0,0.E0,0.E0));
#1105=DIRECTION('',(0.E0,1.E0,0.E0));
#1106=AXIS2_PLACEMENT_3D('',#1103,#1104,#1105);
#1107=CONICAL_SURFACE('',#1106,4.4E-1,6.365935759627E-1);
#1109=ORIENTED_EDGE('',*,*,#1108,.F.);
#1111=ORIENTED_EDGE('',*,*,#1110,.F.);
#1112=ORIENTED_EDGE('',*,*,#1092,.T.);
#1114=ORIENTED_EDGE('',*,*,#1113,.T.);
#1115=EDGE_LOOP('',(#1109,#1111,#1112,#1114));
#1116=FACE_OUTER_BOUND('',#1115,.F.);
#1117=ADVANCED_FACE('',(#1116),#1107,.T.);
#1118=CARTESIAN_POINT('',(1.6E0,1.75E-1,-6.E-1));
#1119=DIRECTION('',(1.E0,0.E0,0.E0));
#1120=DIRECTION('',(0.E0,-1.E0,0.E0));
#1121=AXIS2_PLACEMENT_3D('',#1118,#1119,#1120);
#1122=PLANE('',#1121);
#1124=ORIENTED_EDGE('',*,*,#1123,.F.);
#1126=ORIENTED_EDGE('',*,*,#1125,.F.);
#1127=EDGE_LOOP('',(#1124,#1126));
#1128=FACE_OUTER_BOUND('',#1127,.F.);
#1130=ORIENTED_EDGE('',*,*,#1129,.F.);
#1132=ORIENTED_EDGE('',*,*,#1131,.F.);
#1133=EDGE_LOOP('',(#1130,#1132));
#1134=FACE_BOUND('',#1133,.F.);
#1136=ORIENTED_EDGE('',*,*,#1135,.T.);
#1138=ORIENTED_EDGE('',*,*,#1137,.T.);
#1139=EDGE_LOOP('',(#1136,#1138));
#1140=FACE_BOUND('',#1139,.F.);
#1142=ORIENTED_EDGE('',*,*,#1141,.T.);
#1144=ORIENTED_EDGE('',*,*,#1143,.T.);
#1145=EDGE_LOOP('',(#1142,#1144));
#1146=FACE_BOUND('',#1145,.F.);
#1148=ORIENTED_EDGE('',*,*,#1147,.T.);
#1150=ORIENTED_EDGE('',*,*,#1149,.T.);
#1151=EDGE_LOOP('',(#1148,#1150));
#1152=FACE_BOUND('',#1151,.F.);
#1153=ORIENTED_EDGE('',*,*,#1108,.T.);
#1155=ORIENTED_EDGE('',*,*,#1154,.T.);
#1156=EDGE_LOOP('',(#1153,#1155));
#1157=FACE_BOUND('',#1156,.F.);
#1158=ADVANCED_FACE('',(#1128,#1134,#1140,#1146,#1152,#1157),#1122,.T.);
#1159=CARTESIAN_POINT('',(2.05E0,1.199541539765E-14,0.E0));
#1160=DIRECTION('',(-1.E0,0.E0,0.E0));
#1161=DIRECTION('',(0.E0,1.E0,0.E0));
#1162=AXIS2_PLACEMENT_3D('',#1159,#1160,#1161);
#1163=CONICAL_SURFACE('',#1162,4.4E-1,6.365935759627E-1);
#1164=ORIENTED_EDGE('',*,*,#1154,.F.);
#1165=ORIENTED_EDGE('',*,*,#1113,.F.);
#1166=ORIENTED_EDGE('',*,*,#1094,.F.);
#1167=ORIENTED_EDGE('',*,*,#1110,.T.);
#1168=EDGE_LOOP('',(#1164,#1165,#1166,#1167));
#1169=FACE_OUTER_BOUND('',#1168,.F.);
#1170=ADVANCED_FACE('',(#1169),#1163,.T.);
#1171=CARTESIAN_POINT('',(1.6E0,-4.242640687119E-1,4.242640687119E-1));
#1172=DIRECTION('',(1.E0,0.E0,0.E0));
#1173=DIRECTION('',(0.E0,0.E0,1.E0));
#1174=AXIS2_PLACEMENT_3D('',#1171,#1172,#1173);
#1175=CYLINDRICAL_SURFACE('',#1174,5.4E-2);
#1176=ORIENTED_EDGE('',*,*,#1129,.T.);
#1178=ORIENTED_EDGE('',*,*,#1177,.T.);
#1179=ORIENTED_EDGE('',*,*,#768,.F.);
#1181=ORIENTED_EDGE('',*,*,#1180,.F.);
#1182=EDGE_LOOP('',(#1176,#1178,#1179,#1181));
#1183=FACE_OUTER_BOUND('',#1182,.F.);
#1184=ADVANCED_FACE('',(#1183),#1175,.F.);
#1185=CARTESIAN_POINT('',(1.6E0,-4.242640687119E-1,4.242640687119E-1));
#1186=DIRECTION('',(1.E0,0.E0,0.E0));
#1187=DIRECTION('',(0.E0,0.E0,1.E0));
#1188=AXIS2_PLACEMENT_3D('',#1185,#1186,#1187);
#1189=CYLINDRICAL_SURFACE('',#1188,5.4E-2);
#1190=ORIENTED_EDGE('',*,*,#1131,.T.);
#1191=ORIENTED_EDGE('',*,*,#1180,.T.);
#1192=ORIENTED_EDGE('',*,*,#770,.F.);
#1193=ORIENTED_EDGE('',*,*,#1177,.F.);
#1194=EDGE_LOOP('',(#1190,#1191,#1192,#1193));
#1195=FACE_OUTER_BOUND('',#1194,.F.);
#1196=ADVANCED_FACE('',(#1195),#1189,.F.);
#1197=CARTESIAN_POINT('',(1.6E0,4.242640687119E-1,-4.242640687119E-1));
#1198=DIRECTION('',(-1.E0,0.E0,0.E0));
#1199=DIRECTION('',(0.E0,1.E0,0.E0));
#1200=AXIS2_PLACEMENT_3D('',#1197,#1198,#1199);
#1201=CYLINDRICAL_SURFACE('',#1200,5.4E-2);
#1202=ORIENTED_EDGE('',*,*,#1135,.F.);
#1204=ORIENTED_EDGE('',*,*,#1203,.T.);
#1205=ORIENTED_EDGE('',*,*,#786,.T.);
#1207=ORIENTED_EDGE('',*,*,#1206,.F.);
#1208=EDGE_LOOP('',(#1202,#1204,#1205,#1207));
#1209=FACE_OUTER_BOUND('',#1208,.F.);
#1210=ADVANCED_FACE('',(#1209),#1201,.F.);
#1211=CARTESIAN_POINT('',(1.6E0,4.242640687119E-1,-4.242640687119E-1));
#1212=DIRECTION('',(-1.E0,0.E0,0.E0));
#1213=DIRECTION('',(0.E0,1.E0,0.E0));
#1214=AXIS2_PLACEMENT_3D('',#1211,#1212,#1213);
#1215=CYLINDRICAL_SURFACE('',#1214,5.4E-2);
#1216=ORIENTED_EDGE('',*,*,#1137,.F.);
#1217=ORIENTED_EDGE('',*,*,#1206,.T.);
#1218=ORIENTED_EDGE('',*,*,#788,.T.);
#1219=ORIENTED_EDGE('',*,*,#1203,.F.);
#1220=EDGE_LOOP('',(#1216,#1217,#1218,#1219));
#1221=FACE_OUTER_BOUND('',#1220,.F.);
#1222=ADVANCED_FACE('',(#1221),#1215,.F.);
#1223=CARTESIAN_POINT('',(1.6E0,4.242640687119E-1,4.242640687119E-1));
#1224=DIRECTION('',(-1.E0,0.E0,0.E0));
#1225=DIRECTION('',(0.E0,1.E0,0.E0));
#1226=AXIS2_PLACEMENT_3D('',#1223,#1224,#1225);
#1227=CYLINDRICAL_SURFACE('',#1226,5.4E-2);
#1228=ORIENTED_EDGE('',*,*,#1141,.F.);
#1230=ORIENTED_EDGE('',*,*,#1229,.T.);
#1231=ORIENTED_EDGE('',*,*,#780,.T.);
#1233=ORIENTED_EDGE('',*,*,#1232,.F.);
#1234=EDGE_LOOP('',(#1228,#1230,#1231,#1233));
#1235=FACE_OUTER_BOUND('',#1234,.F.);
#1236=ADVANCED_FACE('',(#1235),#1227,.F.);
#1237=CARTESIAN_POINT('',(1.6E0,4.242640687119E-1,4.242640687119E-1));
#1238=DIRECTION('',(-1.E0,0.E0,0.E0));
#1239=DIRECTION('',(0.E0,1.E0,0.E0));
#1240=AXIS2_PLACEMENT_3D('',#1237,#1238,#1239);
#1241=CYLINDRICAL_SURFACE('',#1240,5.4E-2);
#1242=ORIENTED_EDGE('',*,*,#1143,.F.);
#1243=ORIENTED_EDGE('',*,*,#1232,.T.);
#1244=ORIENTED_EDGE('',*,*,#782,.T.);
#1245=ORIENTED_EDGE('',*,*,#1229,.F.);
#1246=EDGE_LOOP('',(#1242,#1243,#1244,#1245));
#1247=FACE_OUTER_BOUND('',#1246,.F.);
#1248=ADVANCED_FACE('',(#1247),#1241,.F.);
#1249=CARTESIAN_POINT('',(1.6E0,-4.242640687119E-1,-4.242640687119E-1));
#1250=DIRECTION('',(-1.E0,0.E0,0.E0));
#1251=DIRECTION('',(0.E0,1.E0,0.E0));
#1252=AXIS2_PLACEMENT_3D('',#1249,#1250,#1251);
#1253=CYLINDRICAL_SURFACE('',#1252,5.4E-2);
#1254=ORIENTED_EDGE('',*,*,#1147,.F.);
#1256=ORIENTED_EDGE('',*,*,#1255,.T.);
#1257=ORIENTED_EDGE('',*,*,#774,.T.);
#1259=ORIENTED_EDGE('',*,*,#1258,.F.);
#1260=EDGE_LOOP('',(#1254,#1256,#1257,#1259));
#1261=FACE_OUTER_BOUND('',#1260,.F.);
#1262=ADVANCED_FACE('',(#1261),#1253,.F.);
#1263=CARTESIAN_POINT('',(1.6E0,-4.242640687119E-1,-4.242640687119E-1));
#1264=DIRECTION('',(-1.E0,0.E0,0.E0));
#1265=DIRECTION('',(0.E0,1.E0,0.E0));
#1266=AXIS2_PLACEMENT_3D('',#1263,#1264,#1265);
#1267=CYLINDRICAL_SURFACE('',#1266,5.4E-2);
#1268=ORIENTED_EDGE('',*,*,#1149,.F.);
#1269=ORIENTED_EDGE('',*,*,#1258,.T.);
#1270=ORIENTED_EDGE('',*,*,#776,.T.);
#1271=ORIENTED_EDGE('',*,*,#1255,.F.);
#1272=EDGE_LOOP('',(#1268,#1269,#1270,#1271));
#1273=FACE_OUTER_BOUND('',#1272,.F.);
#1274=ADVANCED_FACE('',(#1273),#1267,.F.);
#1275=CARTESIAN_POINT('',(1.6E0,0.E0,0.E0));
#1276=DIRECTION('',(-1.E0,0.E0,0.E0));
#1277=DIRECTION('',(0.E0,1.E0,0.E0));
#1278=AXIS2_PLACEMENT_3D('',#1275,#1276,#1277);
#1279=CYLINDRICAL_SURFACE('',#1278,7.325E-1);
#1280=ORIENTED_EDGE('',*,*,#762,.F.);
#1282=ORIENTED_EDGE('',*,*,#1281,.F.);
#1283=ORIENTED_EDGE('',*,*,#1123,.T.);
#1285=ORIENTED_EDGE('',*,*,#1284,.T.);
#1286=EDGE_LOOP('',(#1280,#1282,#1283,#1285));
#1287=FACE_OUTER_BOUND('',#1286,.F.);
#1288=ADVANCED_FACE('',(#1287),#1279,.T.);
#1289=CARTESIAN_POINT('',(1.6E0,0.E0,0.E0));
#1290=DIRECTION('',(1.E0,0.E0,0.E0));
#1291=DIRECTION('',(0.E0,0.E0,1.E0));
#1292=AXIS2_PLACEMENT_3D('',#1289,#1290,#1291);
#1293=CYLINDRICAL_SURFACE('',#1292,7.325E-1);
#1294=ORIENTED_EDGE('',*,*,#1284,.F.);
#1295=ORIENTED_EDGE('',*,*,#1125,.T.);
#1296=ORIENTED_EDGE('',*,*,#1281,.T.);
#1297=ORIENTED_EDGE('',*,*,#764,.F.);
#1298=EDGE_LOOP('',(#1294,#1295,#1296,#1297));
#1299=FACE_OUTER_BOUND('',#1298,.F.);
#1300=ADVANCED_FACE('',(#1299),#1293,.T.);
#1301=CARTESIAN_POINT('',(5.759E0,5.E-2,-4.75E-1));
#1302=DIRECTION('',(-1.E0,0.E0,0.E0));
#1303=DIRECTION('',(0.E0,1.E0,0.E0));
#1304=AXIS2_PLACEMENT_3D('',#1301,#1302,#1303);
#1305=CYLINDRICAL_SURFACE('',#1304,1.25E-1);
#1306=ORIENTED_EDGE('',*,*,#828,.T.);
#1307=ORIENTED_EDGE('',*,*,#842,.T.);
#1308=ORIENTED_EDGE('',*,*,#865,.F.);
#1310=ORIENTED_EDGE('',*,*,#1309,.T.);
#1311=ORIENTED_EDGE('',*,*,#877,.F.);
#1312=ORIENTED_EDGE('',*,*,#966,.T.);
#1313=ORIENTED_EDGE('',*,*,#902,.F.);
#1314=ORIENTED_EDGE('',*,*,#798,.T.);
#1315=EDGE_LOOP('',(#1306,#1307,#1308,#1310,#1311,#1312,#1313,#1314));
#1316=FACE_OUTER_BOUND('',#1315,.F.);
#1317=ADVANCED_FACE('',(#1316),#1305,.T.);
#1318=CARTESIAN_POINT('',(6.E-1,1.393329895905E-14,-6.E-1));
#1319=DIRECTION('',(0.E0,0.E0,-1.E0));
#1320=DIRECTION('',(-1.E0,0.E0,0.E0));
#1321=AXIS2_PLACEMENT_3D('',#1318,#1319,#1320);
#1322=CYLINDRICAL_SURFACE('',#1321,6.1E-2);
#1323=ORIENTED_EDGE('',*,*,#863,.F.);
#1325=ORIENTED_EDGE('',*,*,#1324,.T.);
#1326=ORIENTED_EDGE('',*,*,#697,.T.);
#1328=ORIENTED_EDGE('',*,*,#1327,.F.);
#1329=ORIENTED_EDGE('',*,*,#879,.F.);
#1330=ORIENTED_EDGE('',*,*,#1309,.F.);
#1331=EDGE_LOOP('',(#1323,#1325,#1326,#1328,#1329,#1330));
#1332=FACE_OUTER_BOUND('',#1331,.F.);
#1333=ADVANCED_FACE('',(#1332),#1322,.F.);
#1334=CARTESIAN_POINT('',(6.E-1,1.393329895905E-14,-6.E-1));
#1335=DIRECTION('',(0.E0,0.E0,-1.E0));
#1336=DIRECTION('',(-1.E0,0.E0,0.E0));
#1337=AXIS2_PLACEMENT_3D('',#1334,#1335,#1336);
#1338=CYLINDRICAL_SURFACE('',#1337,6.1E-2);
#1339=ORIENTED_EDGE('',*,*,#881,.F.);
#1340=ORIENTED_EDGE('',*,*,#1327,.T.);
#1341=ORIENTED_EDGE('',*,*,#699,.T.);
#1342=ORIENTED_EDGE('',*,*,#1324,.F.);
#1343=ORIENTED_EDGE('',*,*,#861,.F.);
#1344=ORIENTED_EDGE('',*,*,#919,.F.);
#1345=EDGE_LOOP('',(#1339,#1340,#1341,#1342,#1343,#1344));
#1346=FACE_OUTER_BOUND('',#1345,.F.);
#1347=ADVANCED_FACE('',(#1346),#1338,.F.);
#1348=CLOSED_SHELL('',(#703,#717,#733,#756,#808,#820,#834,#852,#869,#889,#906,
#925,#937,#954,#970,#990,#1004,#1018,#1030,#1045,#1058,#1073,#1086,#1102,#1117,
#1158,#1170,#1184,#1196,#1210,#1222,#1236,#1248,#1262,#1274,#1288,#1300,#1317,
#1333,#1347));
#1349=MANIFOLD_SOLID_BREP('',#1348);
#1350=DIMENSIONAL_EXPONENTS(1.E0,0.E0,0.E0,0.E0,0.E0,0.E0,0.E0);
#1352=LENGTH_MEASURE_WITH_UNIT(LENGTH_MEASURE(2.54E1),#1351);
#1353=(CONVERSION_BASED_UNIT('INCH',#1352)LENGTH_UNIT()NAMED_UNIT(#1350));
#1354=DIMENSIONAL_EXPONENTS(0.E0,0.E0,0.E0,0.E0,0.E0,0.E0,0.E0);
#1356=PLANE_ANGLE_MEASURE_WITH_UNIT(PLANE_ANGLE_MEASURE(1.745329251994E-2),
#1355);
#1357=(CONVERSION_BASED_UNIT('DEGREE',#1356)NAMED_UNIT(*)PLANE_ANGLE_UNIT());
#1359=UNCERTAINTY_MEASURE_WITH_UNIT(LENGTH_MEASURE(3.247088302298E-4),#1353,
'closure',
'Maximum model space distance between geometric entities at asserted connectivities');
#1360=(GEOMETRIC_REPRESENTATION_CONTEXT(3)GLOBAL_UNCERTAINTY_ASSIGNED_CONTEXT((
#1359))GLOBAL_UNIT_ASSIGNED_CONTEXT((#1353,#1357,#1358))REPRESENTATION_CONTEXT(
'ID1','3'));
#1362=APPLICATION_CONTEXT(
'CONFIGURATION CONTROLLED 3D DESIGNS OF MECHANICAL PARTS AND ASSEMBLIES');
#1363=APPLICATION_PROTOCOL_DEFINITION('international standard',
'config_control_design',1994,#1362);
#1364=DESIGN_CONTEXT('',#1362,'design');
#1365=MECHANICAL_CONTEXT('',#1362,'mechanical');
#1366=PRODUCT('178-71-2','178-71-2','NOT SPECIFIED',(#1365));
#1367=PRODUCT_DEFINITION_FORMATION_WITH_SPECIFIED_SOURCE('1','LAST_VERSION',
#1366,.MADE.);
#1371=PRODUCT_CATEGORY('part','');
#1372=PRODUCT_RELATED_PRODUCT_CATEGORY('detail','',(#1366));
#1373=PRODUCT_CATEGORY_RELATIONSHIP('','',#1371,#1372);
#1374=SECURITY_CLASSIFICATION_LEVEL('unclassified');
#1375=SECURITY_CLASSIFICATION('','',#1374);
#1376=CC_DESIGN_SECURITY_CLASSIFICATION(#1375,(#1367));
#1377=APPROVAL_STATUS('approved');
#1378=APPROVAL(#1377,'');
#1379=CC_DESIGN_APPROVAL(#1378,(#1375,#1367,#1368));
#1380=CALENDAR_DATE(121,1,2);
#1381=COORDINATED_UNIVERSAL_TIME_OFFSET(6,0,.BEHIND.);
#1382=LOCAL_TIME(7,15,4.1E1,#1381);
#1383=DATE_AND_TIME(#1380,#1382);
#1384=APPROVAL_DATE_TIME(#1383,#1378);
#1385=DATE_TIME_ROLE('creation_date');
#1386=CC_DESIGN_DATE_AND_TIME_ASSIGNMENT(#1383,#1385,(#1368));
#1387=DATE_TIME_ROLE('classification_date');
#1388=CC_DESIGN_DATE_AND_TIME_ASSIGNMENT(#1383,#1387,(#1375));
#1389=PERSON('UNSPECIFIED','UNSPECIFIED',$,$,$,$);
#1390=ORGANIZATION('UNSPECIFIED','UNSPECIFIED','UNSPECIFIED');
#1391=PERSON_AND_ORGANIZATION(#1389,#1390);
#1392=APPROVAL_ROLE('approver');
#1393=APPROVAL_PERSON_ORGANIZATION(#1391,#1378,#1392);
#1394=PERSON_AND_ORGANIZATION_ROLE('creator');
#1395=CC_DESIGN_PERSON_AND_ORGANIZATION_ASSIGNMENT(#1391,#1394,(#1367,#1368));
#1396=PERSON_AND_ORGANIZATION_ROLE('design_supplier');
#1397=CC_DESIGN_PERSON_AND_ORGANIZATION_ASSIGNMENT(#1391,#1396,(#1367));
#1398=PERSON_AND_ORGANIZATION_ROLE('classification_officer');
#1399=CC_DESIGN_PERSON_AND_ORGANIZATION_ASSIGNMENT(#1391,#1398,(#1375));
#1400=PERSON_AND_ORGANIZATION_ROLE('design_owner');
#1401=CC_DESIGN_PERSON_AND_ORGANIZATION_ASSIGNMENT(#1391,#1400,(#1366));
#6=CIRCLE('',#5,3.75E-1);
#22=B_SPLINE_CURVE_WITH_KNOTS('',3,(#7,#8,#9,#10,#11,#12,#13,#14,#15,#16,#17,
#18,#19,#20,#21),.UNSPECIFIED.,.F.,.F.,(4,1,1,1,1,1,1,1,1,1,1,1,4),(0.E0,
8.333333333333E-2,1.666666666667E-1,2.5E-1,3.333333333333E-1,4.166666666667E-1,
5.E-1,5.833333333333E-1,6.666666666667E-1,7.5E-1,8.333333333333E-1,
9.166666666667E-1,1.E0),.UNSPECIFIED.);
#38=B_SPLINE_CURVE_WITH_KNOTS('',3,(#23,#24,#25,#26,#27,#28,#29,#30,#31,#32,#33,
#34,#35,#36,#37),.UNSPECIFIED.,.F.,.F.,(4,1,1,1,1,1,1,1,1,1,1,1,4),(0.E0,
8.333333333333E-2,1.666666666667E-1,2.5E-1,3.333333333333E-1,4.166666666667E-1,
5.E-1,5.833333333333E-1,6.666666666667E-1,7.5E-1,8.333333333333E-1,
9.166666666667E-1,1.E0),.UNSPECIFIED.);
#47=CIRCLE('',#46,3.75E-1);
#56=CIRCLE('',#55,4.45E-1);
#61=CIRCLE('',#60,4.45E-1);
#66=CIRCLE('',#65,4.45E-1);
#71=CIRCLE('',#70,4.45E-1);
#76=CIRCLE('',#75,4.45E-1);
#81=CIRCLE('',#80,4.45E-1);
#86=CIRCLE('',#85,5.4E-2);
#91=CIRCLE('',#90,5.4E-2);
#96=CIRCLE('',#95,5.4E-2);
#101=CIRCLE('',#100,5.4E-2);
#106=CIRCLE('',#105,5.4E-2);
#111=CIRCLE('',#110,5.4E-2);
#116=CIRCLE('',#115,5.4E-2);
#121=CIRCLE('',#120,5.4E-2);
#126=CIRCLE('',#125,7.325E-1);
#131=CIRCLE('',#130,7.325E-1);
#156=CIRCLE('',#155,1.25E-1);
#165=CIRCLE('',#164,1.25E-1);
#178=CIRCLE('',#177,6.1E-2);
#183=CIRCLE('',#182,6.1E-2);
#192=CIRCLE('',#191,6.1E-2);
#201=CIRCLE('',#200,6.1E-2);
#206=CIRCLE('',#205,6.1E-2);
#215=CIRCLE('',#214,6.1E-2);
#220=CIRCLE('',#219,6.1E-2);
#225=CIRCLE('',#224,6.1E-2);
#246=CIRCLE('',#245,1.25E-1);
#255=B_SPLINE_CURVE_WITH_KNOTS('',3,(#247,#248,#249,#250,#251,#252,#253,#254),
.UNSPECIFIED.,.F.,.F.,(4,1,1,1,1,4),(0.E0,2.E-1,4.E-1,6.E-1,8.E-1,1.E0),
.UNSPECIFIED.);
#264=B_SPLINE_CURVE_WITH_KNOTS('',3,(#256,#257,#258,#259,#260,#261,#262,#263),
.UNSPECIFIED.,.F.,.F.,(4,1,1,1,1,4),(0.E0,2.E-1,4.E-1,6.E-1,8.E-1,1.E0),
.UNSPECIFIED.);
#285=CIRCLE('',#284,2.8125E-1);
#302=B_SPLINE_CURVE_WITH_KNOTS('',3,(#286,#287,#288,#289,#290,#291,#292,#293,
#294,#295,#296,#297,#298,#299,#300,#301),.UNSPECIFIED.,.F.,.F.,(4,1,1,1,1,1,1,1,
1,1,1,1,1,4),(0.E0,7.692307692308E-2,1.538461538462E-1,2.307692307692E-1,
3.076923076923E-1,3.846153846154E-1,4.615384615385E-1,5.384615384615E-1,
6.153846153846E-1,6.923076923077E-1,7.692307692308E-1,8.461538461538E-1,
9.230769230769E-1,1.E0),.UNSPECIFIED.);
#319=B_SPLINE_CURVE_WITH_KNOTS('',3,(#303,#304,#305,#306,#307,#308,#309,#310,
#311,#312,#313,#314,#315,#316,#317,#318),.UNSPECIFIED.,.F.,.F.,(4,1,1,1,1,1,1,1,
1,1,1,1,1,4),(0.E0,7.692307692308E-2,1.538461538462E-1,2.307692307692E-1,
3.076923076923E-1,3.846153846154E-1,4.615384615385E-1,5.384615384615E-1,
6.153846153846E-1,6.923076923077E-1,7.692307692308E-1,8.461538461538E-1,
9.230769230769E-1,1.E0),.UNSPECIFIED.);
#328=CIRCLE('',#327,2.8125E-1);
#341=CIRCLE('',#340,3.75E-1);
#350=CIRCLE('',#349,3.75E-1);
#359=CIRCLE('',#358,2.8125E-1);
#368=CIRCLE('',#367,2.8125E-1);
#373=CIRCLE('',#372,3.75E-1);
#382=CIRCLE('',#381,3.75E-1);
#391=CIRCLE('',#390,3.75E-1);
#396=CIRCLE('',#395,3.75E-1);
#405=CIRCLE('',#404,4.35E-1);
#414=CIRCLE('',#413,4.45E-1);
#419=CIRCLE('',#418,4.45E-1);
#424=CIRCLE('',#423,5.4E-2);
#429=CIRCLE('',#428,5.4E-2);
#434=CIRCLE('',#433,5.4E-2);
#439=CIRCLE('',#438,5.4E-2);
#444=CIRCLE('',#443,5.4E-2);
#449=CIRCLE('',#448,5.4E-2);
#454=CIRCLE('',#453,5.4E-2);
#459=CIRCLE('',#458,5.4E-2);
#464=CIRCLE('',#463,7.325E-1);
#469=CIRCLE('',#468,4.35E-1);
#510=CIRCLE('',#509,7.325E-1);
#527=B_SPLINE_CURVE_WITH_KNOTS('',3,(#519,#520,#521,#522,#523,#524,#525,#526),
.UNSPECIFIED.,.F.,.F.,(4,1,1,1,1,4),(0.E0,2.E-1,4.E-1,6.E-1,8.E-1,1.E0),
.UNSPECIFIED.);
#536=B_SPLINE_CURVE_WITH_KNOTS('',3,(#528,#529,#530,#531,#532,#533,#534,#535),
.UNSPECIFIED.,.F.,.F.,(4,1,1,1,1,4),(0.E0,2.E-1,4.E-1,6.E-1,8.E-1,1.E0),
.UNSPECIFIED.);
#541=CIRCLE('',#540,1.25E-1);
#687=EDGE_CURVE('',#552,#553,#42,.T.);
#689=EDGE_CURVE('',#553,#563,#350,.T.);
#691=EDGE_CURVE('',#562,#563,#51,.T.);
#693=EDGE_CURVE('',#552,#562,#6,.T.);
#697=EDGE_CURVE('',#578,#579,#22,.T.);
#699=EDGE_CURVE('',#579,#578,#38,.T.);
#710=EDGE_CURVE('',#552,#562,#47,.T.);
#713=EDGE_CURVE('',#553,#563,#341,.T.);
#723=EDGE_CURVE('',#572,#573,#56,.T.);
#725=EDGE_CURVE('',#572,#573,#61,.T.);
#739=EDGE_CURVE('',#645,#663,#76,.T.);
#741=EDGE_CURVE('',#577,#645,#268,.T.);
#743=EDGE_CURVE('',#576,#577,#66,.T.);
#745=EDGE_CURVE('',#617,#576,#151,.T.);
#747=EDGE_CURVE('',#616,#617,#71,.T.);
#749=EDGE_CURVE('',#616,#572,#139,.T.);
#752=EDGE_CURVE('',#663,#573,#135,.T.);
#762=EDGE_CURVE('',#657,#661,#126,.T.);
#764=EDGE_CURVE('',#661,#657,#131,.T.);
#768=EDGE_CURVE('',#672,#673,#86,.T.);
#770=EDGE_CURVE('',#673,#672,#91,.T.);
#774=EDGE_CURVE('',#608,#609,#96,.T.);
#776=EDGE_CURVE('',#609,#608,#101,.T.);
#780=EDGE_CURVE('',#612,#613,#106,.T.);
#782=EDGE_CURVE('',#613,#612,#111,.T.);
#786=EDGE_CURVE('',#680,#681,#116,.T.);
#788=EDGE_CURVE('',#681,#680,#121,.T.);
#793=EDGE_CURVE('',#663,#616,#81,.T.);
#796=EDGE_CURVE('',#617,#653,#147,.T.);
#798=EDGE_CURVE('',#649,#653,#541,.T.);
#800=EDGE_CURVE('',#647,#649,#233,.T.);
#802=EDGE_CURVE('',#651,#647,#246,.T.);
#804=EDGE_CURVE('',#645,#651,#272,.T.);
#826=EDGE_CURVE('',#625,#576,#143,.T.);
#828=EDGE_CURVE('',#653,#625,#518,.T.);
#840=EDGE_CURVE('',#620,#621,#169,.T.);
#842=EDGE_CURVE('',#625,#621,#156,.T.);
#846=EDGE_CURVE('',#623,#577,#160,.T.);
#848=EDGE_CURVE('',#620,#623,#165,.T.);
#859=EDGE_CURVE('',#620,#641,#173,.T.);
#861=EDGE_CURVE('',#641,#587,#178,.T.);
#863=EDGE_CURVE('',#587,#635,#183,.T.);
#865=EDGE_CURVE('',#635,#621,#187,.T.);
#875=EDGE_CURVE('',#583,#627,#192,.T.);
#877=EDGE_CURVE('',#627,#637,#196,.T.);
#879=EDGE_CURVE('',#637,#589,#201,.T.);
#881=EDGE_CURVE('',#589,#639,#206,.T.);
#883=EDGE_CURVE('',#639,#633,#210,.T.);
#885=EDGE_CURVE('',#633,#583,#215,.T.);
#895=EDGE_CURVE('',#629,#585,#220,.T.);
#897=EDGE_CURVE('',#585,#631,#225,.T.);
#899=EDGE_CURVE('',#631,#647,#229,.T.);
#902=EDGE_CURVE('',#649,#629,#237,.T.);
#912=EDGE_CURVE('',#623,#651,#241,.T.);
#916=EDGE_CURVE('',#631,#633,#255,.T.);
#919=EDGE_CURVE('',#639,#641,#264,.T.);
#944=EDGE_CURVE('',#585,#581,#276,.T.);
#946=EDGE_CURVE('',#581,#580,#319,.T.);
#948=EDGE_CURVE('',#583,#580,#280,.T.);
#962=EDGE_CURVE('',#580,#581,#302,.T.);
#966=EDGE_CURVE('',#627,#629,#536,.T.);
#976=EDGE_CURVE('',#555,#557,#323,.T.);
#978=EDGE_CURVE('',#557,#567,#368,.T.);
#980=EDGE_CURVE('',#565,#567,#332,.T.);
#982=EDGE_CURVE('',#555,#565,#285,.T.);
#997=EDGE_CURVE('',#555,#565,#328,.T.);
#1000=EDGE_CURVE('',#557,#567,#359,.T.);
#1010=EDGE_CURVE('',#553,#555,#336,.T.);
#1013=EDGE_CURVE('',#563,#565,#345,.T.);
#1036=EDGE_CURVE('',#557,#559,#354,.T.);
#1039=EDGE_CURVE('',#567,#569,#363,.T.);
#1041=EDGE_CURVE('',#559,#569,#382,.T.);
#1052=EDGE_CURVE('',#559,#569,#373,.T.);
#1064=EDGE_CURVE('',#559,#591,#377,.T.);
#1066=EDGE_CURVE('',#591,#593,#391,.T.);
#1068=EDGE_CURVE('',#569,#593,#386,.T.);
#1082=EDGE_CURVE('',#591,#593,#396,.T.);
#1092=EDGE_CURVE('',#596,#597,#405,.T.);
#1094=EDGE_CURVE('',#596,#597,#469,.T.);
#1108=EDGE_CURVE('',#643,#665,#414,.T.);
#1110=EDGE_CURVE('',#596,#643,#400,.T.);
#1113=EDGE_CURVE('',#597,#665,#409,.T.);
#1123=EDGE_CURVE('',#656,#660,#510,.T.);
#1125=EDGE_CURVE('',#660,#656,#464,.T.);
#1129=EDGE_CURVE('',#668,#669,#424,.T.);
#1131=EDGE_CURVE('',#669,#668,#429,.T.);
#1135=EDGE_CURVE('',#676,#677,#434,.T.);
#1137=EDGE_CURVE('',#677,#676,#439,.T.);
#1141=EDGE_CURVE('',#604,#605,#444,.T.);
#1143=EDGE_CURVE('',#605,#604,#449,.T.);
#1147=EDGE_CURVE('',#600,#601,#454,.T.);
#1149=EDGE_CURVE('',#601,#600,#459,.T.);
#1154=EDGE_CURVE('',#665,#643,#419,.T.);
#1177=EDGE_CURVE('',#669,#673,#477,.T.);
#1180=EDGE_CURVE('',#668,#672,#473,.T.);
#1203=EDGE_CURVE('',#676,#680,#481,.T.);
#1206=EDGE_CURVE('',#677,#681,#485,.T.);
#1229=EDGE_CURVE('',#604,#612,#489,.T.);
#1232=EDGE_CURVE('',#605,#613,#493,.T.);
#1255=EDGE_CURVE('',#600,#608,#497,.T.);
#1258=EDGE_CURVE('',#601,#609,#501,.T.);
#1281=EDGE_CURVE('',#656,#657,#505,.T.);
#1284=EDGE_CURVE('',#660,#661,#514,.T.);
#1309=EDGE_CURVE('',#635,#637,#527,.T.);
#1324=EDGE_CURVE('',#587,#578,#545,.T.);
#1327=EDGE_CURVE('',#589,#579,#549,.T.);
#1351=(LENGTH_UNIT()NAMED_UNIT(*)SI_UNIT(.MILLI.,.METRE.));
#1355=(NAMED_UNIT(*)PLANE_ANGLE_UNIT()SI_UNIT($,.RADIAN.));
#1358=(NAMED_UNIT(*)SI_UNIT($,.STERADIAN.)SOLID_ANGLE_UNIT());
#1361=ADVANCED_BREP_SHAPE_REPRESENTATION('',(#1349),#1360);
#1368=PRODUCT_DEFINITION('design','',#1367,#1364);
#1369=PRODUCT_DEFINITION_SHAPE('','SHAPE FOR 178-71-2.',#1368);
#1370=SHAPE_DEFINITION_REPRESENTATION(#1369,#1361);
ENDSEC;
END-ISO-10303-21;
```
